# Increased Expression of *ZFPM2* Bypasses *SRY* to Drive 46,XX Testicular Development: A New Mechanism of 46,XX DSD

**DOI:** 10.1101/2024.05.27.24307993

**Authors:** Leah Ragno, Daphne Yang, Trisha R. Bhatti, Jonathan P. Bradfield, Diane K. Bowen, Katheryn L. Grand, Hakon Hakonarson, Thomas F. Kolon, Joseph Glessner, M. Celeste Simon, Nicolas Skuli, Maria G. Vogiatzi, Marie A. Guerraty, Matthew A. Deardorff, Louise C. Pyle

**Affiliations:** Children’s Hospital of Philadelphia, Philadelphia, Pennsylvania, 19104, United States

## Abstract

We present a patient with a novel cause of 46,XX ambiguous/androgenous genitalia Differences of Sex Development (DSD). Genome-wide array from blood showed 46,XX with ∼35% mosaic duplication of 76.5 Mb at chromosome 8q13.2-q24.3, containing 257 OMIM genes including *ZFPM2* and *CYP11B1*. Congenital adrenal hyperplasia testing was negative, testosterone was elevated, and the pro-testicular master regulator *SRY* was absent. The infant had a uterus, one streak ovary (<5% 8q duplication), and one testicle (75% 8q duplication). *We hypothesized that mosaic ZFPM2 duplication resulted in localized ZFPM2 overexpression and testicular development*. In typical testicular development, *ZFPM2* and its binding partner, *GATA4*, drive expression of the *SRY* master regulator. We completed RNA-seq of four Formalin-Fixed Paraffin-Embedded (FFPE) gonadal tissue samples from this mosaic individual to identify differentially expressed genes (DEGs). After quality control, two lines representing with and without the duplication were analyzed. In gonadal tissue containing the duplication, increased dosage of *ZFPM2* in a *Sry*-negative-46-XX individual appears to upregulate transcriptional activity of gonadal specific promoters such as *SOX9* and *AMH* via its protein interaction with known regulator of early testis development *GATA4. ZFPM2* is essential to the *GATA4*/*ZFPM2* transcription complex. Our results show that increased *ZFPM2* dosage enhances *ZFPM2*’s interaction with *GATA4* and results in upregulation of *SOX9* that is sufficient to initiate testis differentiation independent of *SRY. SOX9* (FC=39.2, *p*=6.1×10^−119^) and *SF-1* (FC=1.4, *p*=1.6×10^−3^) interact to produce the functional marker of fetal Sertoli cells *AMH* (FC=108.4, *p*=3.0×10^−54^) and inhibit female sexual differentiation. Several components of the testicular sex-development pathway were upregulated in addition to *SOX9* and *AMH*, including the pro-testicular transcription factor *MAP3K1* (FC=1.7, *p*=5.6×10^−17^), *DMRT1* (FC=13.9, *p*=2.1×10^−12^), *LHX9* (FC=2.5, *p*=5.0×10^−14^), *DHH* (FC=12.0, *p*=1.8×10^−30^), *PTGDS* (FC=2.5, *p*=3.4×10^−18^), and *SOX8* (FC=10.9, *p*=6.5×10^−10^). *ZFPM2* may function as a master temporal and spatial regulator of mammalian testicular organogenesis whose increased dosage elicits significant and cascading downstream effects. Further, components of the ovarian *WNT*-signaling pathway were repressed, including *LEF1* (FC=-3.7, *p*=1.4×10^−21^) and *FOXL2* (FC=-8.1, *p*=2.9×10^−39^). We have shown that increased *ZFPM2* dosage can induce 46,XX testicular development in a manner not dependent on *SRY*. This contravenes the previous understanding that *GATA4*/*ZFPM2* drives testicular development through *SRY. ZFPM2* may modulate numerous critical sex-development genes including transcription factors otherwise thought to be downstream of *SRY* (*MAP3K1, SOX9, AMH*). Findings from this single high-yield patient demonstrate that the primary role of *ZFPM2* in testicular development may be independent of *Sry*. This adds *ZFPM2* to the brief (<10) list of genes capable of directing testicular development in the 46,XX context, absent *SRY*. Overall, new understanding of these genes demonstrates that the role of *SRY* as a “master regulator” of testicular development may be less than previously thought.

## Supplemental File 3 for "Increased Expression of *ZFPM2* Bypasses *SRY* to Drive 46,XX Testicular Development: A New Mechanism of 46,XX DSD": gene_sets.gmt

```
HP_FINGER_SYNDACTYLY	http://www.gsea-msigdb.org/gsea/msigdb/cards/HP_FINGER_SYNDACTYLY	BCOR	ARL6	GLI3	BBS12	MKS1	FGFR2	BMP4	TP63	WNT5A	FREM2	EFNB1	FGFR3	BBS5	BBS7	IRF6	GRIP1	BBS9	SALL1	FGFR1	FAT4	NEK1	SPECC1L	ROR2	MKKS	CKAP2L	RIPK4	FRAS1	FGF10	PTDSS1	DHCR7	MED12	ESCO2	TTC8	TCTN3	BBS4	BBS2	TRIM32	WDR35	BBS10
HP_CLEFT_LIP	http://www.gsea-msigdb.org/gsea/msigdb/cards/HP_CLEFT_LIP	FGFR1	ESCO2	IRF6	GLI3	TP63	SPECC1L	WNT5A	MID1	FREM2	BMP4	DYNC2H1	CHD7	GRIP1	MKS1	EPG5	NEK1	MED12	B3GLCT	NSMF	EVC2	BCOR	WNT4	WDR35	EFNB1	HESX1	RIPK4	EVC	FRAS1	TCTN3
HP_CLEFT_UPPER_LIP	http://www.gsea-msigdb.org/gsea/msigdb/cards/HP_CLEFT_UPPER_LIP	FGFR1	ESCO2	IRF6	GLI3	TP63	SPECC1L	WNT5A	MID1	FREM2	DYNC2H1	CHD7	GRIP1	MKS1	EPG5	NEK1	MED12	B3GLCT	EVC2	BCOR	WDR35	EFNB1	HESX1	RIPK4	EVC	FRAS1	TCTN3
HP_ABNORMALITY_OF_GLOBE_SIZE	http://www.gsea-msigdb.org/gsea/msigdb/cards/HP_ABNORMALITY_OF_GLOBE_SIZE	FGFR1	FREM2	ZEB2	GRIP1	FIG4	MKS1	HCCS	SALL1	CHD7	GLI3	FOXL2	BCOR	ESCO2	TCTN3	BMP4	FGFR2	RBBP8	FRAS1	RIPK4
HP_SYNDACTYLY	http://www.gsea-msigdb.org/gsea/msigdb/cards/HP_SYNDACTYLY	MKKS	FGFR2	FAT4	ARL6	TCTN3	TP63	ZEB2	CDKN1C	FREM2	EFNB1	GRIP1	FIG4	BBS9	MKS1	GLI3	BBS4	ROR2	MED12	FGFR3	IRF6	CREBBP	SALL1	FLNA	DHCR7	FGFR1	FGF10	PTDSS1	B3GLCT	BBS5	TWIST2	BBS2	TRIM32	LMNA	BCOR	ESCO2	BBS7	BBS12	BMP4	WNT5A	CKAP2L	NEK1	SPECC1L	WDR35	RIPK4	FRAS1	DYNC2H1	RBBP8	TTC8	BBS10
HP_SMALL_NAIL	http://www.gsea-msigdb.org/gsea/msigdb/cards/HP_SMALL_NAIL	CDKN1C	EVC	TP63	FGFR1	FGFR2	EVC2	CKAP2L	RSPO1	ROR2	RIPK4	PTDSS1	TCTN3
HP_ABNORMAL_GROWTH_HORMONE_LEVEL	http://www.gsea-msigdb.org/gsea/msigdb/cards/HP_ABNORMAL_GROWTH_HORMONE_LEVEL	HESX1	GLI3	TP63	PITX2	FGFR1	CHD7	PDE4D	ESCO2	CDKN1C	LEPR
HP_APLASIA_HYPOPLASIA_OF_THE_NAILS	http://www.gsea-msigdb.org/gsea/msigdb/cards/HP_APLASIA_HYPOPLASIA_OF_THE_NAILS	CDKN1C	EVC	TP63	FIG4	FGFR1	FGFR2	EVC2	CKAP2L	RSPO1	ROR2	RIPK4	PTDSS1	LMNA	TCTN3
HP_APLASIA_HYPOPLASIA_AFFECTING_THE_EYE	http://www.gsea-msigdb.org/gsea/msigdb/cards/HP_APLASIA_HYPOPLASIA_AFFECTING_THE_EYE	FGFR1	HESX1	FREM2	ZEB2	GRIP1	FIG4	MKS1	HHAT	HCCS	SALL1	CHD7	GLI3	FOXL2	BCOR	ESCO2	TCTN3	BMP4	PITX2	WDR11	RBBP8	FRAS1	TP63	RIPK4	DHCR7	MED12
GOBP_SENSORY_ORGAN_DEVELOPMENT	http://www.gsea-msigdb.org/gsea/msigdb/cards/GOBP_SENSORY_ORGAN_DEVELOPMENT	CDKN1C	TTC8	FGF10	FGFR2	GLI3	FREM2	ROR2	PBX1	PITX2	BNC2	MKS1	BBS7	CHD7	PTPN11	BBS4	BMP4	SOS1	SOX9	FOXL2	WNT5A	HESX1
HP_HAND_POLYDACTYLY	http://www.gsea-msigdb.org/gsea/msigdb/cards/HP_HAND_POLYDACTYLY	MKKS	ARL6	FGFR1	GLI3	BBS12	TCTN3	MKS1	CEP41	BMP4	EFNB1	BBS5	BBS7	EVC	DYNC2H1	CHD7	BBS9	FGFR2	SALL1	NEK1	HESX1	FLNA	EVC2	WDR35	DHCR7	BBS2	SETBP1	TTC8	BBS4	TRIM32	BBS10
HP_VERTEBRAL_SEGMENTATION_DEFECT	http://www.gsea-msigdb.org/gsea/msigdb/cards/HP_VERTEBRAL_SEGMENTATION_DEFECT	ROR2	FGFR1	GLI3	WNT5A	FREM2	CHD7	FLNA	GRIP1	FGFR2	ATRX	POR	FRAS1	B3GLCT
GOBP_UROGENITAL_SYSTEM_DEVELOPMENT	http://www.gsea-msigdb.org/gsea/msigdb/cards/GOBP_UROGENITAL_SYSTEM_DEVELOPMENT	CDKN1C	TTC8	CYP19A1	FGF10	FGFR2	AMH	GLI3	HOXA10	FREM2	AR	PBX1	WNT4	SALL1	BMP4	SOX9	WFS1	WNT5A	DYNC2H1	FRAS1	TP63
HP_ABNORMAL_RETINAL_MORPHOLOGY	http://www.gsea-msigdb.org/gsea/msigdb/cards/HP_ABNORMAL_RETINAL_MORPHOLOGY	CEP41	ZEB2	BBS2	WFS1	MKS1	FGFR2	WWOX	BBS12	BCOR	TCTN3	BMP4	BBS5	PEX1	DYNC2H1	TTC8	LMNA	ARL6	BBS10	BBS4	HCCS	SALL1	CHD7	FGFR1	B3GLCT	DNMT3B	MKKS	TRIM32	BBS9	NEK1	BBS7	CREBBP	HHAT	EPG5
HP_OLIGOHYDRAMNIOS	http://www.gsea-msigdb.org/gsea/msigdb/cards/HP_OLIGOHYDRAMNIOS	WNT4	TMEM70	POR	TCTN3	GLI3	PBX1	CDKN1C	MKS1	BNC2	TALDO1
GOBP_MORPHOGENESIS_OF_A_BRANCHING_STRUCTURE	http://www.gsea-msigdb.org/gsea/msigdb/cards/GOBP_MORPHOGENESIS_OF_A_BRANCHING_STRUCTURE	SEMA3A	FGF10	FGFR2	GLI3	AR	PBX1	WNT4	MKS1	SALL1	BMP4	SOX9	WNT5A	TP63
HP_ABNORMAL_FINGERNAIL_MORPHOLOGY	http://www.gsea-msigdb.org/gsea/msigdb/cards/HP_ABNORMAL_FINGERNAIL_MORPHOLOGY	CDKN1C	WNT5A	TP63	EFNB1	ROR2	LMNA	FGFR2	EVC	EVC2	PEX1	PTDSS1	WDR35
GOBP_SKELETAL_SYSTEM_DEVELOPMENT	http://www.gsea-msigdb.org/gsea/msigdb/cards/GOBP_SKELETAL_SYSTEM_DEVELOPMENT	CDKN1C	EVC	FGFR1	FGFR3	FGFR2	GLI3	HOXA4	HOXA10	HOXB6	ROR2	PBX1	WWOX	PITX2	POR	MKS1	CHD7	PTPN11	BMP4	SOX9	WNT5A	MKKS	TP63	MED12
HP_DUPLICATION_OF_HAND_BONES	http://www.gsea-msigdb.org/gsea/msigdb/cards/HP_DUPLICATION_OF_HAND_BONES	MKKS	BCOR	ARL6	FGFR1	GLI3	ROR2	BBS12	TCTN3	MKS1	CEP41	BMP4	EFNB1	FGFR3	BBS5	BBS7	EVC	DYNC2H1	CHD7	BBS9	FGFR2	SALL1	NEK1	HESX1	WNT5A	FLNA	EVC2	WDR35	DHCR7	BBS2	SETBP1	FGF10	ESCO2	TTC8	BBS4	TRIM32	BBS10
HP_ABNORMAL_LOCALIZATION_OF_KIDNEY	http://www.gsea-msigdb.org/gsea/msigdb/cards/HP_ABNORMAL_LOCALIZATION_OF_KIDNEY	ESCO2	GLI3	ZEB2	CHD7	SPECC1L	SALL1	FGFR1	FAT4	POR	TCTN3	PBX1	RBBP8	FGFR2	PTPN11	RIPK4	DHCR7
HP_APLASIA_HYPOPLASIA_OF_THE_CEREBELLAR_VERMIS	http://www.gsea-msigdb.org/gsea/msigdb/cards/HP_APLASIA_HYPOPLASIA_OF_THE_CEREBELLAR_VERMIS	FGFR1	TCTN3	CEP41	ZEB2	DYNC2H1	MKS1	CHD7	EVC2	SPECC1L	WDR35	NEK1	CDKN1C	DHCR7	HHAT	EVC	GLI3	BCOR	BMP4	EPG5	OPHN1	FAT4
GOCC_PLASMA_MEMBRANE_REGION	http://www.gsea-msigdb.org/gsea/msigdb/cards/GOCC_PLASMA_MEMBRANE_REGION	TTC8	BBS5	EVC2	EVC	GRIP1	TCTN3	BBS9	LEPR	PDE4D	BBS7	BBS2	BBS4
HP_ABNORMAL_CEREBELLAR_VERMIS_MORPHOLOGY	http://www.gsea-msigdb.org/gsea/msigdb/cards/HP_ABNORMAL_CEREBELLAR_VERMIS_MORPHOLOGY	FGFR1	TCTN3	CEP41	ZEB2	DYNC2H1	MKS1	CHD7	EVC2	SPECC1L	WDR35	NEK1	CDKN1C	DHCR7	HHAT	EVC	GLI3	BCOR	BMP4	EPG5	OPHN1	FAT4
WP_CILIOPATHIES	http://www.gsea-msigdb.org/gsea/msigdb/cards/WP_CILIOPATHIES	BBS9	DYNC2H1	CEP41	BBS7	NEK1	ARL6	EVC2	WDR35	GLI3	BBS5	TRIM32	TTC8	BBS10	EVC	BBS12	TCTN3	MKKS	BBS2	BBS4	MKS1
GOBP_EMBRYONIC_APPENDAGE_MORPHOGENESIS	http://www.gsea-msigdb.org/gsea/msigdb/cards/GOBP_EMBRYONIC_APPENDAGE_MORPHOGENESIS	CREBBP	GLI3	HOXA10	FREM2	ROR2	PBX1	MKS1	CHD7	SALL1	BMP4	WNT5A	DYNC2H1	FRAS1	TP63
HP_APLASIA_HYPOPLASIA_INVOLVING_BONES_OF_THE_UPPER_LIMBS	http://www.gsea-msigdb.org/gsea/msigdb/cards/HP_APLASIA_HYPOPLASIA_INVOLVING_BONES_OF_THE_UPPER_LIMBS	DYNC2H1	FIG4	GLI3	FAT4	FGFR2	ROR2	TCTN3	SETBP1	FLNA	PDE4D	WDR35	FGFR3	HHAT	MED12	PTDSS1	TP63	LMNA	FGF10	ESCO2	BCOR	BMP4	EVC	FGFR1	NEK1	HESX1	WNT5A	RIPK4	EVC2	RBBP8	POR	CDKN1C	CUL7	DHCR7	SCARF2	B3GLCT	CHD7	PCNT	KAT6B	TWIST2	FRAS1	SPECC1L
HP_BIFID_TONGUE	http://www.gsea-msigdb.org/gsea/msigdb/cards/HP_BIFID_TONGUE	GRIP1	WNT5A	DYNC2H1	FREM2	ROR2	RIPK4	WDR35	NEK1	DHCR7	FRAS1
HP_DUPLICATION_INVOLVING_BONES_OF_THE_FEET	http://www.gsea-msigdb.org/gsea/msigdb/cards/HP_DUPLICATION_INVOLVING_BONES_OF_THE_FEET	ARL6	EVC	GLI3	ROR2	TCTN3	CEP41	BMP4	NEK1	DHCR7	BBS2	FGFR2	MKS1	EVC2	DYNC2H1	BBS9	MKKS	WNT5A
GOBP_APPENDAGE_DEVELOPMENT	http://www.gsea-msigdb.org/gsea/msigdb/cards/GOBP_APPENDAGE_DEVELOPMENT	CREBBP	FGF10	FGFR2	GLI3	HOXA10	FREM2	IRF6	ROR2	PBX1	PITX2	ATRX	MKS1	BBS7	CHD7	SALL1	BMP4	SOX9	WNT5A	DYNC2H1	FRAS1	TP63
HP_POLYDACTYLY	http://www.gsea-msigdb.org/gsea/msigdb/cards/HP_POLYDACTYLY	MKKS	ARL6	FGFR1	HESX1	TCTN3	CEP41	CDKN1C	EFNB1	BBS12	DYNC2H1	BBS10	BBS9	MKS1	FGFR2	GLI3	BBS4	SALL1	FLNA	EVC2	WDR35	NEK1	DHCR7	BBS2	SETBP1	EVC	CREBBP	FGF10	BBS5	TRIM32	BBS7	BMP4	CHD7	TTC8	FGFR3
HP_DILATED_FOURTH_VENTRICLE	http://www.gsea-msigdb.org/gsea/msigdb/cards/HP_DILATED_FOURTH_VENTRICLE	FGFR1	TCTN3	BCOR	DYNC2H1	MKS1	CHD7	EVC2	WDR35	CDKN1C	DHCR7	EVC	GLI3
GOBP_IMMUNE_SYSTEM_DEVELOPMENT	http://www.gsea-msigdb.org/gsea/msigdb/cards/GOBP_IMMUNE_SYSTEM_DEVELOPMENT	CDKN1C	ESCO2	FGF10	FGFR2	GLI3	LEPR	ROR2	PBX1	PITX2	WNT4	CHD7	PTPN11	BMP4	SOS1	WNT5A
GOBP_GLAND_DEVELOPMENT	http://www.gsea-msigdb.org/gsea/msigdb/cards/GOBP_GLAND_DEVELOPMENT	CDKN1C	SEMA3A	CYP19A1	FGF10	FGFR2	GLI3	HOXA10	IRF6	AR	PBX1	PITX2	WNT4	SALL1	BMP4	SOX9	WNT5A	TP63	HESX1
HP_LIMB_UNDERGROWTH	http://www.gsea-msigdb.org/gsea/msigdb/cards/HP_LIMB_UNDERGROWTH	ROR2	FGFR3	DHCR24	GLI3	CDKN1C	WNT5A	DYNC2H1	CHD7	FGFR1	HHAT	NEK1	FGFR2	WDR35	B3GLCT	PDE4D	EVC	EFNB1	FLNA	DHCR7	SCARF2	FGF10	EVC2	RIPK4	ESCO2	CUL7	PCNT	TCTN3
CTTTAAR_UNKNOWN	http://www.gsea-msigdb.org/gsea/msigdb/cards/CTTTAAR_UNKNOWN	STAG3	MED12	LMNA	BNC2	SEMA3A	OPHN1	SALL1	CHD4	PITX2	HOXA10	PBX1	WNT5A	HOXA4	TP63
TRAVAGLINI_LUNG_CILIATED_CELL	http://www.gsea-msigdb.org/gsea/msigdb/cards/TRAVAGLINI_LUNG_CILIATED_CELL	DYNC2H1	CEP41	NEK1	ARL6	WDR35	BBS4	TTC8	BBS9	MKS1	SCARF2	BBS5	BBS2
HP_HYPOPLASTIC_FEMALE_EXTERNAL_GENITALIA	http://www.gsea-msigdb.org/gsea/msigdb/cards/HP_HYPOPLASTIC_FEMALE_EXTERNAL_GENITALIA	FIG4	POR	ROR2	RIPK4	FGFR2	IRF6	WNT5A	B3GLCT	TP63	CHD7	SETBP1	AR
NUP153_TARGET_GENES	http://www.gsea-msigdb.org/gsea/msigdb/cards/NUP153_TARGET_GENES	STAG3	TCTN3	VAMP7	POR	PEX1	CDKN1C	TOE1	BBS4	KAT6B	TMEM70	TRAIP	PBX1	WWOX
HP_ABNORMAL_TOENAIL_MORPHOLOGY	http://www.gsea-msigdb.org/gsea/msigdb/cards/HP_ABNORMAL_TOENAIL_MORPHOLOGY	EVC	EVC2	CKAP2L	TP63	RIPK4	PEX1	FGFR1	LMNA	TCTN3	WDR35
HP_CONICAL_INCISOR	http://www.gsea-msigdb.org/gsea/msigdb/cards/HP_CONICAL_INCISOR	IRF6	FGF10	EVC2	B3GLCT	FGFR1	EVC	NEK1	FGFR3	FGFR2	BMP4	TP63
HP_HEPATIC_FIBROSIS	http://www.gsea-msigdb.org/gsea/msigdb/cards/HP_HEPATIC_FIBROSIS	PEX1	ARL6	WDR35	BBS12	TCTN3	MKS1	NEK1	BBS5	BBS7	DYNC2H1	BBS9	TTC8	BBS4	BBS2	TRIM32	MKKS	BBS10	TALDO1
BARX2_TARGET_GENES	http://www.gsea-msigdb.org/gsea/msigdb/cards/BARX2_TARGET_GENES	MKS1	CEP41	PDE4D	TCTN3	PEX1	IL17RD	KAT6B	PITX2	CYB5A	ESCO2	TMEM70	TRAIP	WWOX
HP_SHORT_LONG_BONE	http://www.gsea-msigdb.org/gsea/msigdb/cards/HP_SHORT_LONG_BONE	FGFR2	SOX9	FGFR3	CHD7	SALL1	GLI3	FAT4	FGFR1	NEK1	WDR35	TCTN3	RIPK4	PDE4D	FLNA	EVC2	ROR2	EVC	SCARF2	FGF10	ESCO2	DYNC2H1	B3GLCT	CUL7
MEISSNER_BRAIN_HCP_WITH_H3K4ME3_AND_H3K27ME3	http://www.gsea-msigdb.org/gsea/msigdb/cards/MEISSNER_BRAIN_HCP_WITH_H3K4ME3_AND_H3K27ME3	FGFR2	FREM2	WNT5A	RIPK4	FAT4	GLI3	FGFR3	CDKN1C	SOX9	SALL1	WNT4	IL17RD	BNC2	FOXL2	RSPO1	ATF3	TWIST2	ROR2
WP_GENES_RELATED_TO_PRIMARY_CILIUM_DEVELOPMENT_BASED_ON_CRISPR	http://www.gsea-msigdb.org/gsea/msigdb/cards/WP_GENES_RELATED_TO_PRIMARY_CILIUM_DEVELOPMENT_BASED_ON_CRISPR	BBS9	DYNC2H1	BBS7	ARL6	EVC2	WDR35	BBS5	TTC8	BBS10	EVC	BBS12	TCTN3	MKKS	BBS2	BBS4	MKS1
GOBP_SENSORY_SYSTEM_DEVELOPMENT	http://www.gsea-msigdb.org/gsea/msigdb/cards/GOBP_SENSORY_SYSTEM_DEVELOPMENT	CDKN1C	SEMA3A	TTC8	FGF10	GLI3	FREM2	PBX1	PITX2	BBS7	CHD7	BBS4	BMP4	SOS1	SOX9	FOXL2	WNT5A	HESX1
HP_CONICAL_TOOTH	http://www.gsea-msigdb.org/gsea/msigdb/cards/HP_CONICAL_TOOTH	IRF6	EVC2	FGFR1	EVC	NEK1	FGFR3	FGFR2	BMP4	FGF10	B3GLCT	TP63
HP_ABNORMALITY_OF_RETINAL_PIGMENTATION	http://www.gsea-msigdb.org/gsea/msigdb/cards/HP_ABNORMALITY_OF_RETINAL_PIGMENTATION	LMNA	ARL6	BBS9	BBS2	MKS1	HCCS	WFS1	TTC8	BBS4	TRIM32	PEX1	BBS12	BBS5	BBS7	MKKS	DYNC2H1	EPG5	BBS10
GOBP_SPECIFICATION_OF_SYMMETRY	http://www.gsea-msigdb.org/gsea/msigdb/cards/GOBP_SPECIFICATION_OF_SYMMETRY	BBS5	FGF10	PITX2	MKS1	BBS7	BBS4	BMP4	WNT5A	DYNC2H1	MKKS	ARL6
GOBP_BRANCHING_MORPHOGENESIS_OF_AN_EPITHELIAL_TUBE	http://www.gsea-msigdb.org/gsea/msigdb/cards/GOBP_BRANCHING_MORPHOGENESIS_OF_AN_EPITHELIAL_TUBE	FGF10	FGFR2	GLI3	AR	PBX1	WNT4	MKS1	SALL1	BMP4	SOX9	WNT5A
HP_CEREBELLAR_HYPOPLASIA	http://www.gsea-msigdb.org/gsea/msigdb/cards/HP_CEREBELLAR_HYPOPLASIA	FGFR1	TCTN3	CEP41	ZEB2	DYNC2H1	FIG4	MKS1	CHD7	EVC2	SPECC1L	WDR35	GLI3	NEK1	CDKN1C	DHCR7	HHAT	EVC	TOE1	BCOR	BMP4	FGFR2	FLNA	EPG5	OPHN1	RBBP8	FAT4
HP_CORNEAL_OPACITY	http://www.gsea-msigdb.org/gsea/msigdb/cards/HP_CORNEAL_OPACITY	PITX2	PEX1	ESCO2	TCTN3	BMP4	FIG4	LMNA	HCCS	B3GLCT	FGFR1	RIPK4	MKS1	SCARF2	CREBBP	FRAS1	DHCR7	TWIST2
HP_EXTERNAL_EAR_MALFORMATION	http://www.gsea-msigdb.org/gsea/msigdb/cards/HP_EXTERNAL_EAR_MALFORMATION	BCOR	FGFR1	FAT4	PEX1	TP63	FREM2	FGFR2	FRAS1	GRIP1	FGFR3	ESCO2	SALL1	CHD7
HP_ABNORMAL_LABIA_MAJORA_MORPHOLOGY	http://www.gsea-msigdb.org/gsea/msigdb/cards/HP_ABNORMAL_LABIA_MAJORA_MORPHOLOGY	FIG4	AR	ROR2	RIPK4	FGFR2	IRF6	WNT5A	POR	B3GLCT	TP63	SETBP1
HP_HYPOPITUITARISM	http://www.gsea-msigdb.org/gsea/msigdb/cards/HP_HYPOPITUITARISM	HS6ST1	SEMA3A	FGFR1	HESX1	ANOS1	LEPR	GLI3	TP63	BMP4	PITX2	CHD7	B3GLCT	PDE4D	IL17RD	WDR11	ESCO2	CDKN1C
HP_ABNORMALITY_OF_PRENATAL_DEVELOPMENT_OR_BIRTH	http://www.gsea-msigdb.org/gsea/msigdb/cards/HP_ABNORMALITY_OF_PRENATAL_DEVELOPMENT_OR_BIRTH	WNT4	LMNA	SOS1	DYNC2H1	TMEM70	FIG4	MKS1	CYP11A1	FAT4	POR	WDR35	NEK1	FGFR3	WWOX	KAT6B	PEX1	ESCO2	TCTN3	FGFR1	B3GLCT	HESX1	RIPK4	MED12	GRIP1	TP63	CDKN1C	EFNB1	TRAIP	CHD7	TALDO1	PTPN11	GLI3	PBX1	DHCR7	BNC2	SCARF2	CREBBP	MAMLD1	IRF6	SOX9	CYP19A1	HSD17B4
GOBP_REGIONALIZATION	http://www.gsea-msigdb.org/gsea/msigdb/cards/GOBP_REGIONALIZATION	SEMA3A	FGF10	FGFR2	GLI3	HOXA4	HOXA10	HOXB6	AR	ROR2	PBX1	PITX2	MKS1	BMP4	WNT5A	DYNC2H1	TP63	MED12
GOBP_SMOOTHENED_SIGNALING_PATHWAY	http://www.gsea-msigdb.org/gsea/msigdb/cards/GOBP_SMOOTHENED_SIGNALING_PATHWAY	EVC2	CREBBP	EVC	FGF10	FGFR2	TCTN3	GLI3	ROR2	POR	MKS1	BBS7	WDR11	HHAT	DYNC2H1
HP_ANAL_STENOSIS	http://www.gsea-msigdb.org/gsea/msigdb/cards/HP_ANAL_STENOSIS	PITX2	GRIP1	SPECC1L	SALL1	FREM2	RIPK4	MED12	FAT4	FRAS1	CHD7
GOBP_SENSORY_ORGAN_MORPHOGENESIS	http://www.gsea-msigdb.org/gsea/msigdb/cards/GOBP_SENSORY_ORGAN_MORPHOGENESIS	TTC8	FGF10	FGFR2	GLI3	ROR2	PITX2	CHD7	BBS4	BMP4	SOX9	FOXL2	WNT5A	HESX1
HP_ENCEPHALOCELE	http://www.gsea-msigdb.org/gsea/msigdb/cards/HP_ENCEPHALOCELE	FGFR1	ESCO2	TCTN3	CEP41	FREM2	MKS1	FRAS1	FLNA	GRIP1	FGFR3
HP_ABNORMALITY_OF_THE_5TH_TOE	http://www.gsea-msigdb.org/gsea/msigdb/cards/HP_ABNORMALITY_OF_THE_5TH_TOE	MKS1	SALL1	DYNC2H1	GLI3	TCTN3	BBS9	CKAP2L	DHCR7	MKKS	BMP4	NEK1	BBS2	EVC	WWOX	EVC2
GOBP_ANIMAL_ORGAN_MORPHOGENESIS	http://www.gsea-msigdb.org/gsea/msigdb/cards/GOBP_ANIMAL_ORGAN_MORPHOGENESIS	SEMA3A	TTC8	BBS5	FGF10	FGFR1	FGFR3	FGFR2	FLNA	ZFPM2	GLI3	HCCS	HOXA4	HOXB6	AR	ROR2	PBX1	WWOX	PITX2	WNT4	POR	BCOR	MKS1	BBS7	CHD7	BBS2	BBS4	SALL1	BMP4	SOS1	SOX9	FOXL2	WNT5A	FRAS1	MKKS	TP63	HESX1	MED12
HP_RENAL_HYPOPLASIA	http://www.gsea-msigdb.org/gsea/msigdb/cards/HP_RENAL_HYPOPLASIA	ATRX	BCOR	WDR35	GLI3	PBX1	DHCR7	BMP4	FREM2	FGFR3	DYNC2H1	FRAS1	CHD7	FGF10	GRIP1	SALL1	FAT4	FGFR2	ARL6	B3GLCT
GOBP_EMBRYONIC_MORPHOGENESIS	http://www.gsea-msigdb.org/gsea/msigdb/cards/GOBP_EMBRYONIC_MORPHOGENESIS	CDKN1C	BBS5	CREBBP	FGF10	FGFR2	GLI3	HOXA4	HOXA10	HOXB6	FREM2	AR	ROR2	PBX1	WNT4	MKS1	BBS7	CHD7	BBS4	SALL1	BMP4	SOS1	SOX9	FOXL2	WNT5A	DYNC2H1	FRAS1	MKKS	TP63	HESX1	MED12
HP_ABNORMAL_VERTEBRAL_MORPHOLOGY	http://www.gsea-msigdb.org/gsea/msigdb/cards/HP_ABNORMAL_VERTEBRAL_MORPHOLOGY	FGFR1	CEP41	SOX9	FGFR3	FREM2	DYNC2H1	GRIP1	FGFR2	GLI3	ROR2	ATRX	SALL1	CHD7	FLNA	PSMC3IP	PDE4D	POR	WDR35	CUL7	NEK1	HESX1	HHAT	MKS1	B3GLCT	WNT5A	FRAS1	DHCR7
HP_ABNORMAL_FINGER_PHALANX_MORPHOLOGY	http://www.gsea-msigdb.org/gsea/msigdb/cards/HP_ABNORMAL_FINGER_PHALANX_MORPHOLOGY	MKKS	TCTN3	CEP41	LMNA	DYNC2H1	FIG4	BBS9	MKS1	FGFR2	ROR2	MED12	SETBP1	FLNA	PDE4D	FAT4	WDR35	WFS1	NEK1	FGFR1	HHAT	PTDSS1	KAT6B	TP63	GLI3	FGF10	FGFR3	TWIST2	TRIM32	POR	BBS12	BMP4	BBS5	BBS7	EVC	HESX1	WNT5A	CREBBP	EVC2	RIPK4	ESCO2	RBBP8	TTC8	ARL6	EFNB1	SALL1	TMEM70	DHCR7	BBS2	BBS4	BCOR	CHD7	PCNT	SOX9	PEX1	FRAS1	BBS10
HP_ENLARGED_POSTERIOR_FOSSA	http://www.gsea-msigdb.org/gsea/msigdb/cards/HP_ENLARGED_POSTERIOR_FOSSA	FGFR1	TCTN3	BCOR	DYNC2H1	MKS1	CHD7	EVC2	OPHN1	WDR35	CDKN1C	DHCR7	EVC	GLI3
HP_ANOPHTHALMIA	http://www.gsea-msigdb.org/gsea/msigdb/cards/HP_ANOPHTHALMIA	HCCS	FGFR1	BCOR	TCTN3	BMP4	FREM2	MKS1	FRAS1	CHD7	GRIP1
GOBP_EPITHELIAL_CELL_PROLIFERATION	http://www.gsea-msigdb.org/gsea/msigdb/cards/GOBP_EPITHELIAL_CELL_PROLIFERATION	CDKN1C	FGF10	FGFR1	FGFR2	IRF6	AR	BMP4	SOX9	WNT5A	TP63
GOBP_MAMMARY_GLAND_DEVELOPMENT	http://www.gsea-msigdb.org/gsea/msigdb/cards/GOBP_MAMMARY_GLAND_DEVELOPMENT	CYP19A1	FGF10	FGFR2	GLI3	IRF6	AR	WNT4	BMP4	SOX9	WNT5A
WP_DEVELOPMENT_OF_URETERIC_COLLECTION_SYSTEM	http://www.gsea-msigdb.org/gsea/msigdb/cards/WP_DEVELOPMENT_OF_URETERIC_COLLECTION_SYSTEM	FREM2	PBX1	SALL1	GRIP1	FRAS1	BMP4	FAT4	ANOS1	FGFR2	GLI3
HP_HIGHLY_ARCHED_EYEBROW	http://www.gsea-msigdb.org/gsea/msigdb/cards/HP_HIGHLY_ARCHED_EYEBROW	FOXL2	FGFR1	BCOR	TCTN3	CEP41	ZEB2	SPECC1L	MKS1	CHD7	TWIST2	CREBBP	ESCO2
GOBP_REGULATION_OF_APOPTOTIC_SIGNALING_PATHWAY	http://www.gsea-msigdb.org/gsea/msigdb/cards/GOBP_REGULATION_OF_APOPTOTIC_SIGNALING_PATHWAY	FGF10	FGFR1	TRIM32	AR	LMNA	ATF3	WWOX	WNT4	BMP4	WFS1	TP63
HP_ABNORMAL_FORM_OF_THE_VERTEBRAL_BODIES	http://www.gsea-msigdb.org/gsea/msigdb/cards/HP_ABNORMAL_FORM_OF_THE_VERTEBRAL_BODIES	FGFR1	FGFR3	GLI3	ATRX	CHD7	FLNA	PDE4D	POR	CUL7	NEK1	HHAT	B3GLCT	ROR2	WNT5A	FGFR2	MKS1	CEP41	DHCR7
HP_APLASIA_HYPOPLASIA_OF_THE_EXTREMITIES	http://www.gsea-msigdb.org/gsea/msigdb/cards/HP_APLASIA_HYPOPLASIA_OF_THE_EXTREMITIES	DHCR24	DYNC2H1	FIG4	GLI3	FAT4	FGFR2	ROR2	TCTN3	SETBP1	FLNA	PDE4D	FGFR3	FBXL4	WDR35	NEK1	HHAT	MED12	PTDSS1	KAT6B	TP63	LMNA	FGF10	ESCO2	BCOR	BMP4	EVC	FGFR1	HESX1	SPECC1L	WNT5A	B3GLCT	RIPK4	EVC2	RBBP8	POR	CHD4	GRIP1	PCNT	ARL6	SOX9	CDKN1C	SALL1	EFNB1	CUL7	DHCR7	SCARF2	CHD7	TWIST2	FRAS1
HP_RETINAL_DYSTROPHY	http://www.gsea-msigdb.org/gsea/msigdb/cards/HP_RETINAL_DYSTROPHY	PEX1	ARL6	CEP41	BBS12	BBS10	BBS2	BBS4	MKS1	MKKS	NEK1	FGFR2	CREBBP	BBS5	BBS7	BMP4	TTC8	HCCS	BBS9
GOBP_CAMERA_TYPE_EYE_DEVELOPMENT	http://www.gsea-msigdb.org/gsea/msigdb/cards/GOBP_CAMERA_TYPE_EYE_DEVELOPMENT	CDKN1C	TTC8	FGF10	GLI3	PITX2	CHD7	BBS4	BMP4	SOS1	SOX9	FOXL2	WNT5A	HESX1
GOCC_CILIUM	http://www.gsea-msigdb.org/gsea/msigdb/cards/GOCC_CILIUM	TTC8	BBS5	EVC2	BBS12	EVC	TCTN3	BBS9	GLI3	MKS1	BBS7	WDR11	WDR35	BBS2	BBS4	DYNC2H1	BBS10	MKKS	ARL6	CEP41
HP_FUNCTIONAL_ABNORMALITY_OF_THE_MIDDLE_EAR	http://www.gsea-msigdb.org/gsea/msigdb/cards/HP_FUNCTIONAL_ABNORMALITY_OF_THE_MIDDLE_EAR	TCTN3	FGFR3	TP63	FREM2	GRIP1	FAT4	LMNA	FLNA	SPECC1L	FGFR2	POR	ARL6	CREBBP	FGF10	TTC8	IRF6	BMP4	CHD7	BBS2	NEK1	B3GLCT	FRAS1
HP_CEREBELLAR_CYST	http://www.gsea-msigdb.org/gsea/msigdb/cards/HP_CEREBELLAR_CYST	FGFR1	TCTN3	BCOR	DYNC2H1	MKS1	CHD7	EVC2	OPHN1	WDR35	CDKN1C	DHCR7	EVC	GLI3
HP_ABNORMALITY_OF_THE_OUTER_EAR	http://www.gsea-msigdb.org/gsea/msigdb/cards/HP_ABNORMALITY_OF_THE_OUTER_EAR	FAT4	TCTN3	CEP41	ZEB2	SOS1	TMEM70	FIG4	TP63	MED12	LMNA	CREBBP	FOXL2	ATRX	SETBP1	PDE4D	POR	FBXL4	MKS1	PTDSS1	FGFR2	FGF10	TOE1	KAT6B	DNMT3B	BBS12	GLI3	BMP4	BBS5	SPECC1L	B3GLCT	OPHN1	ESCO2	TTC8	PCNT	RBBP8	FREM2	SALL1	CHD7	PTPN11	EVC2	CDKN1C	DHCR7	SCARF2	BBS2	BCOR	WNT5A	FGFR1	SOX9	MKKS	TWIST2	FLNA	FRAS1	DHCR24	GRIP1	BBS9	ROR2	TRIM32	PEX1	FGFR3	BBS7	EVC	TRAIP	EPG5	NEK1	HCCS	WNT4	RIPK4	CHD4	ARL6	HHAT	WFS1	TALDO1	PBX1	CUL7	BBS4	WDR35	HSD17B4	BBS10
HP_HYPODONTIA	http://www.gsea-msigdb.org/gsea/msigdb/cards/HP_HYPODONTIA	ARL6	IRF6	TP63	WNT5A	PITX2	FGFR3	CKAP2L	FGFR2	ROR2	LMNA	EVC2	EVC	CREBBP	FGF10	WWOX	WDR35
HP_SYNOSTOSIS_OF_CARPALS_TARSALS	http://www.gsea-msigdb.org/gsea/msigdb/cards/HP_SYNOSTOSIS_OF_CARPALS_TARSALS	FLNA	FGFR2	GLI3	EVC2	EVC	POR	FGFR1	ROR2	ESCO2	MKKS	FGFR3
GOBP_GLAND_MORPHOGENESIS	http://www.gsea-msigdb.org/gsea/msigdb/cards/GOBP_GLAND_MORPHOGENESIS	SEMA3A	FGF10	FGFR2	GLI3	AR	WNT4	BMP4	SOX9	WNT5A	TP63
HP_HYPOPLASTIC_LABIA_MAJORA	http://www.gsea-msigdb.org/gsea/msigdb/cards/HP_HYPOPLASTIC_LABIA_MAJORA	IRF6	FIG4	WNT5A	B3GLCT	ROR2	RIPK4	TP63	POR	SETBP1	FGFR2
HP_POSTAXIAL_POLYDACTYLY	http://www.gsea-msigdb.org/gsea/msigdb/cards/HP_POSTAXIAL_POLYDACTYLY	MKKS	ARL6	GLI3	BBS7	BBS12	TCTN3	MKS1	BMP4	BBS5	EVC	DYNC2H1	BBS9	FGFR2	NEK1	WDR35	FLNA	EVC2	DHCR7	BBS2	SETBP1	TTC8	BBS4	TRIM32	BBS10
HP_CENTRAL_NERVOUS_SYSTEM_CYST	http://www.gsea-msigdb.org/gsea/msigdb/cards/HP_CENTRAL_NERVOUS_SYSTEM_CYST	FGFR1	PEX1	TCTN3	BCOR	DYNC2H1	MKS1	FGFR2	CHD7	EVC2	OPHN1	WDR35	CDKN1C	DHCR7	EVC	GLI3
HP_CLINODACTYLY	http://www.gsea-msigdb.org/gsea/msigdb/cards/HP_CLINODACTYLY	LMNA	RBBP8	TCTN3	CDKN1C	EFNB1	SOS1	TP63	MKS1	FAT4	ROR2	MED12	FGFR3	CREBBP	ATRX	SALL1	CHD7	NSMF	PTPN11	EVC2	UBR1	CUL7	FGF10	B3GLCT	BCOR	ESCO2	BBS7	WNT5A	BMP4	ZFPM2	EVC	FGFR2	CKAP2L	TRAIP	PCNT	NEK1	SPECC1L	WDR35	FLNA	FGFR1	POR	WWOX	KAT6B
HP_ABNORMAL_CHORIORETINAL_MORPHOLOGY	http://www.gsea-msigdb.org/gsea/msigdb/cards/HP_ABNORMAL_CHORIORETINAL_MORPHOLOGY	BCOR	FGFR1	PEX1	TCTN3	BMP4	SALL1	HHAT	CHD7	ZEB2	HCCS	MKS1	CREBBP
HP_ABNORMAL_TONGUE_MORPHOLOGY	http://www.gsea-msigdb.org/gsea/msigdb/cards/HP_ABNORMAL_TONGUE_MORPHOLOGY	TCTN3	FREM2	DYNC2H1	GRIP1	FIG4	MKS1	DNMT3B	ROR2	LMNA	ATRX	RIPK4	SETBP1	WDR35	GLI3	NEK1	CDKN1C	DHCR7	SOX9	PEX1	WNT5A	BMP4	FLNA	HESX1	RBBP8	FRAS1	PTDSS1
HP_LOW_SET_POSTERIORLY_ROTATED_EARS	http://www.gsea-msigdb.org/gsea/msigdb/cards/HP_LOW_SET_POSTERIORLY_ROTATED_EARS	BCOR	POR	ARL6	BBS12	TCTN3	MKS1	CEP41	PTPN11	FREM2	BBS5	BBS7	SOS1	GRIP1	BBS9	ROR2	B3GLCT	CHD7	FGFR2	MKKS	PEX1	GLI3	FRAS1	DHCR24	FGFR1	DHCR7	TTC8	BBS4	BBS2	TRIM32	BBS10
HP_ABNORMALITY_OF_THE_LIVER	http://www.gsea-msigdb.org/gsea/msigdb/cards/HP_ABNORMALITY_OF_THE_LIVER	MYRF	LMNA	SOS1	HFE	SETBP1	WDR35	MKS1	FGFR2	BBS12	TCTN3	BBS5	ATRX	DYNC2H1	TTC8	PEX1	ARL6	SPECC1L	UBR1	CDKN1C	DHCR7	B3GLCT	BBS2	MKKS	CYP19A1	BBS9	NEK1	TRIM32	ESCO2	BBS7	HESX1	TALDO1	PTPN11	TMEM70	BBS4	CHD7	HSD17B4	BBS10
HP_RENAL_CYST	http://www.gsea-msigdb.org/gsea/msigdb/cards/HP_RENAL_CYST	MKKS	PEX1	ARL6	ESCO2	BBS12	TCTN3	MKS1	GLI3	ZEB2	FREM2	BBS5	BBS7	DYNC2H1	BBS10	GRIP1	BBS9	SALL1	BBS4	ROR2	KAT6B	WDR35	B3GLCT	SETBP1	NEK1	CDKN1C	DHCR7	FRAS1	HSD17B4	TTC8	BBS2	TRIM32
HP_TOE_SYNDACTYLY	http://www.gsea-msigdb.org/gsea/msigdb/cards/HP_TOE_SYNDACTYLY	FGFR2	GLI3	BBS7	BCOR	TP63	BMP4	FREM2	FGFR3	CKAP2L	IRF6	GRIP1	SALL1	ROR2	CREBBP	TCTN3	B3GLCT	FLNA	TWIST2	FIG4	FGFR1	EFNB1	DHCR7	RIPK4	MED12	FRAS1	FGF10	DYNC2H1	RBBP8
HP_ABNORMALITY_OF_THE_NAIL	http://www.gsea-msigdb.org/gsea/msigdb/cards/HP_ABNORMALITY_OF_THE_NAIL	LMNA	RIPK4	TP63	CDKN1C	EFNB1	FIG4	HFE	ROR2	IRF6	FGFR2	EVC2	UBR1	RSPO1	FLNA	GLI3	SETBP1	EVC	FGF10	PTDSS1	PDE4D	BMP4	WNT5A	FGFR3	FGFR1	WDR35	CYB5A	HCCS	CKAP2L	PEX1	TCTN3
HP_ABNORMAL_NUMBER_OF_INCISORS	http://www.gsea-msigdb.org/gsea/msigdb/cards/HP_ABNORMAL_NUMBER_OF_INCISORS	FGFR1	EVC2	BCOR	IRF6	BMP4	TP63	EVC	NEK1	B3GLCT	RIPK4
HP_ABNORMAL_ORAL_FRENULUM_MORPHOLOGY	http://www.gsea-msigdb.org/gsea/msigdb/cards/HP_ABNORMAL_ORAL_FRENULUM_MORPHOLOGY	SPECC1L	EVC2	EVC	NEK1	TCTN3	ROR2	LMNA	FLNA	WDR35	GLI3	B3GLCT	RIPK4
HP_ABNORMALITY_OF_THE_HYPOTHALAMUS_PITUITARY_AXIS	http://www.gsea-msigdb.org/gsea/msigdb/cards/HP_ABNORMALITY_OF_THE_HYPOTHALAMUS_PITUITARY_AXIS	SEMA3A	FGFR1	HESX1	ANOS1	CEP41	TP63	WWOX	FOXL2	CHD7	WFS1	PSMC3IP	CYP11A1	HSD17B4	ZFPM2	GLI3	AR	MKS1	SOX9	ESCO2	MAP3K1	LEPR	HS6ST1	BMP4	PITX2	WDR11	VAMP7	CBX2	CYB5A	B3GLCT	PDE4D	STAG3	IL17RD	MED12	POR	CDKN1C	LHCGR
GOBP_EMBRYONIC_ORGAN_DEVELOPMENT	http://www.gsea-msigdb.org/gsea/msigdb/cards/GOBP_EMBRYONIC_ORGAN_DEVELOPMENT	CDKN1C	BBS5	FGF10	FGFR2	ZFPM2	GLI3	HOXA4	HOXB6	ROR2	PBX1	PITX2	MKS1	BBS7	CHD7	BBS4	SALL1	BMP4	SOX9	FOXL2	WNT5A	MKKS	HESX1	HS6ST1	MED12
HP_PIGMENTARY_RETINOPATHY	http://www.gsea-msigdb.org/gsea/msigdb/cards/HP_PIGMENTARY_RETINOPATHY	ARL6	PEX1	BBS12	MKS1	BBS5	BBS7	BBS9	BBS2	HCCS	MKKS	WFS1	TTC8	BBS4	TRIM32	BBS10
HP_ABNORMAL_CHOROID_MORPHOLOGY	http://www.gsea-msigdb.org/gsea/msigdb/cards/HP_ABNORMAL_CHOROID_MORPHOLOGY	BCOR	FGFR1	PEX1	TCTN3	BMP4	SALL1	HHAT	CHD7	ZEB2	HCCS	MKS1	CREBBP
GOBP_MORPHOGENESIS_OF_AN_EPITHELIUM	http://www.gsea-msigdb.org/gsea/msigdb/cards/GOBP_MORPHOGENESIS_OF_AN_EPITHELIUM	SEMA3A	TTC8	BBS5	FGF10	FGFR2	FLNA	GLI3	FREM2	AR	ROR2	OPHN1	PBX1	RIPK4	WNT4	MKS1	BBS7	BBS4	SALL1	BMP4	SOS1	SOX9	WNT5A	FRAS1	MKKS	TP63	HESX1	MED12
HP_ABNORMALITY_IRIS_MORPHOLOGY	http://www.gsea-msigdb.org/gsea/msigdb/cards/HP_ABNORMALITY_IRIS_MORPHOLOGY	FGFR1	CEP41	ZEB2	MKS1	HHAT	HCCS	SALL1	CHD7	PDE4D	SOS1	B3GLCT	BCOR	PEX1	TCTN3	BMP4	FGFR2	PITX2	EPG5	TP63	FLNA	DHCR7
HP_MULTICYSTIC_KIDNEY_DYSPLASIA	http://www.gsea-msigdb.org/gsea/msigdb/cards/HP_MULTICYSTIC_KIDNEY_DYSPLASIA	ARL6	PEX1	BBS12	TCTN3	MKS1	ZEB2	FREM2	BBS5	BBS7	FRAS1	GRIP1	BBS9	SALL1	KAT6B	ROR2	DHCR7	TTC8	MKKS	B3GLCT	BBS4	BBS2	TRIM32	BBS10
HP_ABNORMALITY_OF_THE_URETER	http://www.gsea-msigdb.org/gsea/msigdb/cards/HP_ABNORMALITY_OF_THE_URETER	MKKS	TP63	ZEB2	MKS1	SALL1	RIPK4	SETBP1	CHD7	SPECC1L	ATRX	SOS1	BNC2	WFS1	PBX1	CDKN1C	DHCR7	FGFR2	CREBBP	FLNA	FGF10	EVC2	B3GLCT	LMNA	BCOR	TCTN3	GLI3	FGFR3	EVC	POR	CHD4	EPG5
HP_ABNORMAL_RENAL_MORPHOLOGY	http://www.gsea-msigdb.org/gsea/msigdb/cards/HP_ABNORMAL_RENAL_MORPHOLOGY	WNT4	MKKS	SEMA3A	ANOS1	TCTN3	ZEB2	DYNC2H1	GRIP1	FIG4	BBS9	MKS1	CEP41	FAT4	ROR2	ATRX	SETBP1	FLNA	POR	WDR35	WFS1	NEK1	LMNA	DHCR24	KAT6B	FGF10	TRIM32	UBR1	HS6ST1	PEX1	ESCO2	BBS12	GLI3	BMP4	FGFR3	BBS5	BBS7	SPECC1L	FGFR2	WNT5A	B3GLCT	FGFR1	EVC	CREBBP	RIPK4	RBBP8	WDR11	TTC8	ARL6	SOX9	TP63	FREM2	BBS10	BBS4	SALL1	HESX1	CHD7	PTPN11	SOS1	PBX1	CDKN1C	DHCR7	BNC2	EVC2	BBS2	BCOR	IL17RD	FRAS1	HSD17B4
HP_ABNORMAL_5TH_FINGER_MORPHOLOGY	http://www.gsea-msigdb.org/gsea/msigdb/cards/HP_ABNORMAL_5TH_FINGER_MORPHOLOGY	MKKS	ARL6	RBBP8	CDKN1C	EFNB1	SOS1	DYNC2H1	TP63	BBS9	MKS1	FGFR2	ROR2	FGFR3	CREBBP	SALL1	CHD7	FLNA	EVC2	PTPN11	WDR35	UBR1	CUL7	GLI3	NEK1	DHCR7	BBS2	SETBP1	EVC	FGF10	B3GLCT	BBS4	TRIM32	BCOR	BBS12	TCTN3	WNT5A	BMP4	ZFPM2	BBS5	BBS7	TRAIP	PCNT	SPECC1L	CKAP2L	ESCO2	TTC8	ATRX	BBS10	KAT6B
HP_RENAL_HYPOPLASIA_APLASIA	http://www.gsea-msigdb.org/gsea/msigdb/cards/HP_RENAL_HYPOPLASIA_APLASIA	WNT4	BCOR	HS6ST1	SEMA3A	ANOS1	TCTN3	GLI3	TP63	BMP4	FREM2	FGFR3	CHD7	DYNC2H1	GRIP1	MKS1	SALL1	FAT4	FGFR2	WDR35	ATRX	B3GLCT	HESX1	PTPN11	FGFR1	EVC	IL17RD	PBX1	DHCR7	RIPK4	FRAS1	FGF10	DHCR24	EVC2	WDR11	ARL6	MKKS	POR
HP_ABNORMALITY_OF_LONG_BONE_MORPHOLOGY	http://www.gsea-msigdb.org/gsea/msigdb/cards/HP_ABNORMALITY_OF_LONG_BONE_MORPHOLOGY	ZEB2	DYNC2H1	FIG4	MKS1	GLI3	FAT4	FGFR2	ROR2	MED12	TCTN3	SETBP1	FLNA	PDE4D	FGFR3	PTPN11	ATRX	POR	WDR35	NEK1	PTDSS1	FGF10	LMNA	PEX1	ESCO2	BCOR	FGFR1	TRAIP	HESX1	WNT5A	EVC	CKAP2L	CREBBP	RIPK4	PCNT	RBBP8	SOX9	EFNB1	HHAT	SALL1	EVC2	CUL7	DHCR7	SCARF2	B3GLCT	CDKN1C	HS6ST1	CHD7	CYP19A1
HP_ABNORMALITY_OF_THE_CHOANAE	http://www.gsea-msigdb.org/gsea/msigdb/cards/HP_ABNORMALITY_OF_THE_CHOANAE	FGFR2	POR	FGFR1	FGFR3	GLI3	TP63	SETBP1	SCARF2	IRF6	CHD7	FGF10	FRAS1	PTDSS1	DHCR7	MED12	LMNA	TCTN3	FAT4
HP_APLASIA_HYPOPLASIA_INVOLVING_FOREARM_BONES	http://www.gsea-msigdb.org/gsea/msigdb/cards/HP_APLASIA_HYPOPLASIA_INVOLVING_FOREARM_BONES	FGFR3	SCARF2	CHD7	FGF10	GLI3	FGFR1	PDE4D	RIPK4	FGFR2	DHCR7	ESCO2	DYNC2H1	CUL7
HP_ABNORMAL_METATARSAL_MORPHOLOGY	http://www.gsea-msigdb.org/gsea/msigdb/cards/HP_ABNORMAL_METATARSAL_MORPHOLOGY	PDE4D	FGFR2	PEX1	FGFR1	FLNA	DHCR7	FIG4	SALL1	GLI3	DHCR24	FAT4	NEK1	TP63	POR	B3GLCT	RIPK4
HP_POSTAXIAL_HAND_POLYDACTYLY	http://www.gsea-msigdb.org/gsea/msigdb/cards/HP_POSTAXIAL_HAND_POLYDACTYLY	MKKS	ARL6	EVC2	GLI3	WDR35	BBS12	TCTN3	MKS1	NEK1	DHCR7	BBS2	BBS5	BBS7	EVC	SETBP1	DYNC2H1	BBS9	FGFR2	TTC8	BBS4	TRIM32	FLNA	BBS10
HP_COLOBOMA	http://www.gsea-msigdb.org/gsea/msigdb/cards/HP_COLOBOMA	BCOR	FGFR1	ESCO2	CEP41	BMP4	SPECC1L	ZEB2	FGFR2	CHD7	MKS1	SALL1	HHAT	HCCS	B3GLCT	FLNA	CREBBP	DHCR7
HP_APLASIA_HYPOPLASIA_OF_FINGERS	http://www.gsea-msigdb.org/gsea/msigdb/cards/HP_APLASIA_HYPOPLASIA_OF_FINGERS	HESX1	TP63	CDKN1C	FIG4	FGFR2	ROR2	TCTN3	SETBP1	FLNA	PDE4D	CUL7	DHCR7	FGFR1	MED12	FGF10	EVC2	ESCO2	LMNA	FGFR3	BCOR	BMP4	CHD7	PCNT	NEK1	WDR35	WNT5A	EVC	RIPK4	FRAS1	RBBP8	POR
HP_APLASIA_HYPOPLASIA_OF_THE_CEREBELLUM	http://www.gsea-msigdb.org/gsea/msigdb/cards/HP_APLASIA_HYPOPLASIA_OF_THE_CEREBELLUM	FGFR1	TCTN3	CEP41	ZEB2	DYNC2H1	FIG4	MKS1	CHD7	EVC2	SPECC1L	WDR35	GLI3	NEK1	CDKN1C	DHCR7	HHAT	EVC	TOE1	FGFR3	BCOR	BMP4	FGFR2	FLNA	EPG5	OPHN1	HESX1	RBBP8	FAT4
HP_ABNORMALITY_OF_THE_TONGUE	http://www.gsea-msigdb.org/gsea/msigdb/cards/HP_ABNORMALITY_OF_THE_TONGUE	TCTN3	FREM2	DYNC2H1	GRIP1	FIG4	MKS1	DNMT3B	ROR2	LMNA	ATRX	RIPK4	SETBP1	WDR35	GLI3	NEK1	CDKN1C	DHCR7	SOX9	PEX1	WNT5A	BMP4	FLNA	HESX1	RBBP8	FRAS1	TSPYL1	PTDSS1	KAT6B
HP_INCREASED_BLOOD_PRESSURE	http://www.gsea-msigdb.org/gsea/msigdb/cards/HP_INCREASED_BLOOD_PRESSURE	LMNA	ARL6	HFE	TMEM70	FIG4	BBS9	FGFR2	NR3C1	BNC2	BBS4	BBS2	TRIM32	BBS12	MKS1	BBS5	BBS7	MKKS	WDR35	TTC8	POR	BBS10
GOBP_TISSUE_MORPHOGENESIS	http://www.gsea-msigdb.org/gsea/msigdb/cards/GOBP_TISSUE_MORPHOGENESIS	SEMA3A	TTC8	BBS5	FGF10	FGFR2	FLNA	ZFPM2	GLI3	FREM2	AR	ROR2	OPHN1	PBX1	RIPK4	WNT4	MKS1	BBS7	CHD7	BBS4	SALL1	BMP4	SOS1	SOX9	WNT5A	FRAS1	MKKS	TP63	HESX1	MED12
HP_CUTANEOUS_SYNDACTYLY	http://www.gsea-msigdb.org/gsea/msigdb/cards/HP_CUTANEOUS_SYNDACTYLY	FRAS1	TP63	FGFR2	GLI3	FAT4	BCOR	IRF6	CREBBP	ROR2	GRIP1	FREM2	CKAP2L
GOBP_APPENDAGE_MORPHOGENESIS	http://www.gsea-msigdb.org/gsea/msigdb/cards/GOBP_APPENDAGE_MORPHOGENESIS	CREBBP	FGF10	FGFR2	GLI3	HOXA10	FREM2	ROR2	PBX1	ATRX	MKS1	CHD7	SALL1	BMP4	SOX9	WNT5A	DYNC2H1	FRAS1	TP63
HP_SPECIFIC_LEARNING_DISABILITY	http://www.gsea-msigdb.org/gsea/msigdb/cards/HP_SPECIFIC_LEARNING_DISABILITY	ARL6	TP63	FGFR1	PTDSS1	IRF6	WNT5A	PDE4D	HCCS	CKAP2L	TCTN3	KAT6B
HP_WIDE_NOSE	http://www.gsea-msigdb.org/gsea/msigdb/cards/HP_WIDE_NOSE	HCCS	WDR35	CKAP2L	WNT5A	DYNC2H1	FRAS1	KAT6B	GRIP1	FGFR1	TCTN3
GOBP_PATTERN_SPECIFICATION_PROCESS	http://www.gsea-msigdb.org/gsea/msigdb/cards/GOBP_PATTERN_SPECIFICATION_PROCESS	SEMA3A	TTC8	BBS5	EFNB1	FGF10	FGFR2	GLI3	HOXA4	HOXA10	HOXB6	AR	MID1	ROR2	PBX1	PITX2	BCOR	MKS1	BBS7	BBS4	BMP4	WNT5A	DYNC2H1	MKKS	ARL6	TP63	MED12
HP_ABNORMALITY_OF_THE_PITUITARY_GLAND	http://www.gsea-msigdb.org/gsea/msigdb/cards/HP_ABNORMALITY_OF_THE_PITUITARY_GLAND	SEMA3A	FGFR1	HESX1	ANOS1	TP63	WWOX	FOXL2	CHD7	WFS1	PSMC3IP	CYP11A1	HSD17B4	ZFPM2	GLI3	AR	SOX9	ESCO2	MAP3K1	LEPR	HS6ST1	BMP4	PITX2	WDR11	VAMP7	CBX2	CYB5A	B3GLCT	PDE4D	STAG3	IL17RD	MED12	POR	CDKN1C	LHCGR
HP_SKELETAL_MUSCLE_ATROPHY	http://www.gsea-msigdb.org/gsea/msigdb/cards/HP_SKELETAL_MUSCLE_ATROPHY	LMNA	BBS9	FBXL4	TRIM32	BBS12	BBS5	BBS7	NEK1	TTC8	ARL6	FIG4	BBS4	BBS2	DNMT3B	MKS1	TOE1	MKKS	FLNA	AR	BBS10
GOBP_EMBRYO_DEVELOPMENT_ENDING_IN_BIRTH_OR_EGG_HATCHING	http://www.gsea-msigdb.org/gsea/msigdb/cards/GOBP_EMBRYO_DEVELOPMENT_ENDING_IN_BIRTH_OR_EGG_HATCHING	CDKN1C	FGFR1	FGFR2	ZFPM2	GLI3	HOXA4	HOXB6	AR	ROR2	PBX1	BCOR	MKS1	CHD7	BBS4	RBBP8	BMP4	SOX9	WNT5A	HS6ST1	MED12
HP_APLASIA_HYPOPLASIA_INVOLVING_BONES_OF_THE_FEET	http://www.gsea-msigdb.org/gsea/msigdb/cards/HP_APLASIA_HYPOPLASIA_INVOLVING_BONES_OF_THE_FEET	FGFR2	ARL6	DYNC2H1	FIG4	GLI3	FAT4	SALL1	RIPK4	FLNA	PDE4D	FBXL4	WDR35	DHCR7	FGFR3	FGFR1	TP63	B3GLCT	NEK1	SPECC1L	CHD7	SOX9	ROR2	LMNA	GRIP1
GOBP_EMBRYO_DEVELOPMENT	http://www.gsea-msigdb.org/gsea/msigdb/cards/GOBP_EMBRYO_DEVELOPMENT	CDKN1C	SEMA3A	BBS5	CREBBP	EFNB1	FGF10	FGFR1	FGFR2	ZFPM2	GLI3	HOXA4	HOXA10	HOXB6	FREM2	AR	ROR2	PBX1	PITX2	WNT4	BCOR	MKS1	BBS7	CHD7	BBS4	RBBP8	SALL1	BMP4	SOS1	SOX9	FOXL2	WNT5A	DYNC2H1	FRAS1	MKKS	TP63	HESX1	HS6ST1	MED12
HP_ABNORMALITY_OF_THE_DENTITION	http://www.gsea-msigdb.org/gsea/msigdb/cards/HP_ABNORMALITY_OF_THE_DENTITION	FAT4	SEMA3A	ZEB2	LMNA	FIG4	TP63	MED12	CREBBP	ATRX	SETBP1	PDE4D	IRF6	FLNA	FGFR1	PTDSS1	FGFR2	WWOX	KAT6B	FGF10	FGFR3	UBR1	HS6ST1	BCOR	GLI3	CKAP2L	SPECC1L	B3GLCT	EVC	PEX1	RBBP8	PCNT	WDR35	GNRH1	ARL6	FREM2	BBS4	CHD7	EVC2	SOS1	DHCR7	SCARF2	NSMF	WNT5A	PITX2	ROR2	FRAS1	IL17RD	ANOS1	GRIP1	MKS1	RSPO1	TWIST2	BMP4	TRAIP	NEK1	HCCS	WDR11	EFNB1	RIPK4	HESX1	CUL7	PTPN11
HP_ABNORMAL_INCISOR_MORPHOLOGY	http://www.gsea-msigdb.org/gsea/msigdb/cards/HP_ABNORMAL_INCISOR_MORPHOLOGY	FGFR1	EVC	IRF6	BMP4	CREBBP	TP63	EVC2	NEK1	FGFR3	FGFR2	FGF10	B3GLCT
GOCC_TRANSCRIPTION_REGULATOR_COMPLEX	http://www.gsea-msigdb.org/gsea/msigdb/cards/GOCC_TRANSCRIPTION_REGULATOR_COMPLEX	CHD4	CREBBP	GLI3	HOXA10	ATF3	PBX1	WWOX	PITX2	RBBP8	SOX9
GOBP_APOPTOTIC_SIGNALING_PATHWAY	http://www.gsea-msigdb.org/gsea/msigdb/cards/GOBP_APOPTOTIC_SIGNALING_PATHWAY	FGF10	FGFR1	FGFR3	TRIM32	AR	LMNA	ATF3	WWOX	WNT4	BMP4	WFS1	TP63
HP_ABNORMALITY_OF_TOE	http://www.gsea-msigdb.org/gsea/msigdb/cards/HP_ABNORMALITY_OF_TOE	TCTN3	CEP41	ZEB2	LMNA	GRIP1	FIG4	TP63	MKS1	GLI3	FLNA	FGFR2	ROR2	MED12	CREBBP	SETBP1	PDE4D	NEK1	FGFR3	FGF10	TWIST2	BCOR	BMP4	EVC	CKAP2L	FGFR1	TRAIP	SPECC1L	WNT5A	B3GLCT	RIPK4	EVC2	DYNC2H1	ESCO2	RBBP8	ARL6	FREM2	EFNB1	SALL1	DHCR7	BBS2	SCARF2	BBS7	IRF6	PCNT	CHD7	SOX9	FRAS1	HSD17B4	BBS9	MKKS	WWOX
GOBP_POSITIVE_REGULATION_OF_PROTEIN_METABOLIC_PROCESS	http://www.gsea-msigdb.org/gsea/msigdb/cards/GOBP_POSITIVE_REGULATION_OF_PROTEIN_METABOLIC_PROCESS	DNMT3B	FGF10	FGFR1	FGFR3	TRIM32	NSMF	RSPO1	HFE	LEPR	LMNA	ROR2	BBS7	PTPN11	BMP4	SOX9	FOXL2	WFS1	WNT5A
HP_ABNORMALITY_OF_THE_BLADDER	http://www.gsea-msigdb.org/gsea/msigdb/cards/HP_ABNORMALITY_OF_THE_BLADDER	WNT4	MKKS	WWOX	MYRF	TP63	ZEB2	FREM2	MKS1	SALL1	CHD7	ATRX	POR	BNC2	WFS1	PBX1	CDKN1C	FGFR2	MED12	CREBBP	FGF10	FGFR3	FLNA	CHD4	GRIP1
HP_ABNORMAL_LIVER_MORPHOLOGY	http://www.gsea-msigdb.org/gsea/msigdb/cards/HP_ABNORMAL_LIVER_MORPHOLOGY	MYRF	LMNA	SOS1	DYNC2H1	BBS9	HFE	WDR35	NEK1	MKS1	FGFR2	TRIM32	PEX1	BBS12	TCTN3	BBS5	BBS7	ATRX	TTC8	ARL6	TALDO1	PTPN11	TMEM70	CDKN1C	BBS4	BBS2	CHD7	MKKS	CYP19A1	HSD17B4	BBS10
HP_ABNORMALITY_OF_THE_PINNA	http://www.gsea-msigdb.org/gsea/msigdb/cards/HP_ABNORMALITY_OF_THE_PINNA	FAT4	DHCR24	ZEB2	SOS1	TP63	FLNA	MED12	LMNA	CREBBP	ATRX	SETBP1	FIG4	POR	FBXL4	FGFR1	PTDSS1	FGFR2	FGF10	TOE1	TWIST2	PEX1	ESCO2	GLI3	BMP4	FGFR3	EVC	TRAIP	NEK1	SPECC1L	B3GLCT	HCCS	OPHN1	EVC2	RIPK4	CHD4	PCNT	TCTN3	KAT6B	RBBP8	HHAT	WNT4	SALL1	CHD7	PTPN11	WFS1	PBX1	CDKN1C	SCARF2	CUL7	FOXL2	BCOR	WDR35	FRAS1
REACTOME_CILIUM_ASSEMBLY	http://www.gsea-msigdb.org/gsea/msigdb/cards/REACTOME_CILIUM_ASSEMBLY	MKS1	CEP41	ARL6	WDR35	TCTN3	BBS9	BBS2	MKKS	BBS7	BBS4	PCNT	BBS5	TTC8	BBS10	BBS12	DYNC2H1
HP_ABNORMAL_EYELID_MORPHOLOGY	http://www.gsea-msigdb.org/gsea/msigdb/cards/HP_ABNORMAL_EYELID_MORPHOLOGY	FAT4	TCTN3	ZEB2	SOS1	FIG4	TP63	MED12	LMNA	CREBBP	FOXL2	ATRX	PDE4D	FBXL4	WDR35	WWOX	KAT6B	FGF10	TOE1	FGFR3	DNMT3B	BBS12	MID1	BBS5	SPECC1L	B3GLCT	FGFR2	TTC8	PCNT	PEX1	RBBP8	FREM2	IRF6	SALL1	CHD7	PTPN11	FGFR1	FLNA	DHCR7	SCARF2	BBS2	TWIST2	MKS1	BCOR	WNT5A	SOX9	MKKS	FRAS1	RIPK4	DHCR24	DYNC2H1	GRIP1	BBS9	ROR2	HHAT	TRIM32	POR	ESCO2	BBS7	TRAIP	NEK1	HCCS	CKAP2L	SETBP1	CHD4	ARL6	EFNB1	GLI3	PBX1	BBS4	PITX2	HSD17B4	BBS10
HP_POSTERIORLY_ROTATED_EARS	http://www.gsea-msigdb.org/gsea/msigdb/cards/HP_POSTERIORLY_ROTATED_EARS	ARL6	TCTN3	DHCR24	CEP41	ZEB2	FREM2	SOS1	GRIP1	BBS9	ROR2	ATRX	CHD7	FLNA	FGFR2	PTPN11	SPECC1L	PDE4D	GLI3	DHCR7	MKS1	B3GLCT	BBS4	BBS2	TRIM32	BCOR	POR	KAT6B	PEX1	ESCO2	BBS12	WNT5A	BMP4	BBS5	BBS7	FGFR1	MKKS	FRAS1	TTC8	BBS10
HP_ABNORMAL_NUMBER_OF_TEETH	http://www.gsea-msigdb.org/gsea/msigdb/cards/HP_ABNORMAL_NUMBER_OF_TEETH	SEMA3A	FGFR1	ARL6	RBBP8	ANOS1	IRF6	TP63	ROR2	LMNA	CREBBP	RIPK4	HESX1	EVC2	FAT4	UBR1	FLNA	EVC	FGF10	WWOX	B3GLCT	HS6ST1	BCOR	BMP4	WNT5A	PITX2	FGFR3	CHD7	CKAP2L	TRAIP	PCNT	NEK1	FGFR2	WDR35	IL17RD	WDR11	DHCR7
HP_ABNORMALITY_OF_THE_AUDITORY_CANAL	http://www.gsea-msigdb.org/gsea/msigdb/cards/HP_ABNORMALITY_OF_THE_AUDITORY_CANAL	FRAS1	GRIP1	FAT4	FGFR2	MED12	TWIST2	GLI3	POR	B3GLCT	FREM2	TP63
HP_ABNORMALITY_OF_THE_ABDOMINAL_ORGANS	http://www.gsea-msigdb.org/gsea/msigdb/cards/HP_ABNORMALITY_OF_THE_ABDOMINAL_ORGANS	MYRF	ZEB2	LMNA	SOS1	HFE	SETBP1	FAT4	WDR35	MKS1	FGFR2	UBR1	BBS12	TCTN3	BBS5	ATRX	DYNC2H1	TTC8	PEX1	ARL6	SPECC1L	CDKN1C	DHCR7	B3GLCT	BBS2	MKKS	WFS1	CYP19A1	BBS9	NEK1	FGFR1	DHCR24	TRIM32	ESCO2	BBS7	HESX1	TALDO1	PTPN11	TMEM70	BBS4	CHD7	HSD17B4	BBS10
HP_ROD_CONE_DYSTROPHY	http://www.gsea-msigdb.org/gsea/msigdb/cards/HP_ROD_CONE_DYSTROPHY	PEX1	ARL6	BBS7	BBS12	BBS10	BBS2	BBS4	TTC8	MKS1	MKKS	BBS9	BBS5
HP_POSTAXIAL_FOOT_POLYDACTYLY	http://www.gsea-msigdb.org/gsea/msigdb/cards/HP_POSTAXIAL_FOOT_POLYDACTYLY	MKS1	DYNC2H1	GLI3	TCTN3	BBS9	DHCR7	MKKS	BMP4	NEK1	BBS2	EVC	EVC2
HP_ABSENT_TOE	http://www.gsea-msigdb.org/gsea/msigdb/cards/HP_ABSENT_TOE	FIG4	FLNA	FGFR2	ROR2	FGFR1	LMNA	RIPK4	SALL1	GLI3	NEK1
GOBP_EPITHELIAL_TUBE_MORPHOGENESIS	http://www.gsea-msigdb.org/gsea/msigdb/cards/GOBP_EPITHELIAL_TUBE_MORPHOGENESIS	BBS5	FGF10	FGFR2	GLI3	AR	PBX1	WNT4	MKS1	BBS7	BBS4	SALL1	BMP4	SOX9	WNT5A	MKKS	HESX1	MED12
HP_ABNORMAL_SYSTEMIC_BLOOD_PRESSURE	http://www.gsea-msigdb.org/gsea/msigdb/cards/HP_ABNORMAL_SYSTEMIC_BLOOD_PRESSURE	LMNA	ARL6	HFE	TMEM70	FIG4	BBS9	STAR	FGFR2	CYP11A1	NR3C1	PDE4D	HESX1	BNC2	BBS4	BBS2	TRIM32	BBS12	LEPR	MKS1	BBS5	BBS7	ATRX	MKKS	WDR35	TTC8	POR	BBS10
GOBP_TELENCEPHALON_DEVELOPMENT	http://www.gsea-msigdb.org/gsea/msigdb/cards/GOBP_TELENCEPHALON_DEVELOPMENT	SEMA3A	TTC8	GLI3	CHD7	BBS2	BBS4	SALL1	BMP4	WNT5A	FAT4	MKKS
HP_ECTOPIC_ANUS	http://www.gsea-msigdb.org/gsea/msigdb/cards/HP_ECTOPIC_ANUS	GRIP1	FGFR2	POR	WDR35	UBR1	ROR2	MED12	ESCO2	GLI3	MKKS	HCCS	CHD4	PTDSS1	B3GLCT	FREM2	SALL1	SETBP1	DYNC2H1	FAT4	FRAS1
GOBP_FOREBRAIN_DEVELOPMENT	http://www.gsea-msigdb.org/gsea/msigdb/cards/GOBP_FOREBRAIN_DEVELOPMENT	SEMA3A	TTC8	FGF10	FGFR2	GLI3	OPHN1	PITX2	WNT4	ATRX	CHD7	BBS2	BBS4	SALL1	BMP4	WNT5A	FAT4	DYNC2H1	MKKS	HESX1
HP_OCULAR_ANTERIOR_SEGMENT_DYSGENESIS	http://www.gsea-msigdb.org/gsea/msigdb/cards/HP_OCULAR_ANTERIOR_SEGMENT_DYSGENESIS	LMNA	ZEB2	WFS1	HHAT	MKS1	B3GLCT	PITX2	TCTN3	BCOR	FLNA	EPG5	FGFR1	FGFR2	TP63
HP_CRANIOSYNOSTOSIS	http://www.gsea-msigdb.org/gsea/msigdb/cards/HP_CRANIOSYNOSTOSIS	FGFR2	POR	ESCO2	GLI3	RBBP8	FGFR1	ZEB2	BMP4	EFNB1	TRAIP	PCNT	FGFR3	SPECC1L	FAT4	WDR35	SCARF2	MED12	FLNA	B3GLCT
HP_ABNORMALITY_OF_THE_UTERUS	http://www.gsea-msigdb.org/gsea/msigdb/cards/HP_ABNORMALITY_OF_THE_UTERUS	GNRH1	FOXL2	HS6ST1	ESCO2	FGFR3	SOX9	MYRF	FREM2	WDR11	DYNC2H1	CHD7	GRIP1	TP63	MKS1	SALL1	WNT4	TOE1	CYB5A	FGFR2	IRF6	HCCS	B3GLCT	PSMC3IP	CYP11A1	WDR35	GLI3	DHCR7	FGFR1	SETBP1	NSMF	FRAS1	FGF10	AR	CREBBP	SPECC1L	RIPK4
HP_ABNORMAL_UVEA_MORPHOLOGY	http://www.gsea-msigdb.org/gsea/msigdb/cards/HP_ABNORMAL_UVEA_MORPHOLOGY	CEP41	ZEB2	MKS1	FGFR1	HHAT	PEX1	BCOR	TCTN3	FGFR2	EPG5	B3GLCT	PDE4D	HCCS	TP63	SALL1	CHD7	SOS1	CREBBP	BMP4	PITX2	FLNA	DHCR7
GOBP_REGULATION_OF_HYDROLASE_ACTIVITY	http://www.gsea-msigdb.org/gsea/msigdb/cards/GOBP_REGULATION_OF_HYDROLASE_ACTIVITY	TTC8	DHCR24	FGFR1	FGFR3	FGFR2	ANOS1	LEPR	WNT4	POR	BBS4	SOS1	FOXL2	WNT5A	MKKS	TP63
KDM5D_TARGET_GENES	http://www.gsea-msigdb.org/gsea/msigdb/cards/KDM5D_TARGET_GENES	FGFR2	STAG3	ARL6	PBX1	HHAT	CEP41	WDR35	BMP4	TOE1	LMNA
GOBP_POSITIVE_REGULATION_OF_TRANSCRIPTION_BY_RNA_POLYMERASE_II	http://www.gsea-msigdb.org/gsea/msigdb/cards/GOBP_POSITIVE_REGULATION_OF_TRANSCRIPTION_BY_RNA_POLYMERASE_II	CREBBP	DMRT1	FGF10	FGFR2	ZFPM2	KAT6B	GLI3	NR3C1	HOXA10	IRF6	AR	ATF3	PBX1	WWOX	PITX2	ATRX	CHD7	SALL1	BMP4	SOX9	FOXL2	WNT5A	TP63	ZEB2	MED12
HP_ABNORMALITY_OF_THE_VASCULATURE_OF_THE_EYE	http://www.gsea-msigdb.org/gsea/msigdb/cards/HP_ABNORMALITY_OF_THE_VASCULATURE_OF_THE_EYE	ARL6	TP63	MKS1	FGF10	TTC8	DNMT3B	FGFR2	FGFR3	BBS2	NEK1	BBS9
GOBP_REGULATION_OF_WNT_SIGNALING_PATHWAY	http://www.gsea-msigdb.org/gsea/msigdb/cards/GOBP_REGULATION_OF_WNT_SIGNALING_PATHWAY	FGF10	FGFR2	GLI3	RSPO1	ROR2	WWOX	MKS1	SALL1	SOX9	WNT5A	ZEB2
GOBP_MESENCHYMAL_CELL_DIFFERENTIATION	http://www.gsea-msigdb.org/gsea/msigdb/cards/GOBP_MESENCHYMAL_CELL_DIFFERENTIATION	SEMA3A	EFNB1	FGF10	FGFR1	FGFR2	FLNA	PITX2	WNT4	IL17RD	BMP4	SOX9	WNT5A	CUL7
HP_ABNORMAL_URETER_MORPHOLOGY	http://www.gsea-msigdb.org/gsea/msigdb/cards/HP_ABNORMAL_URETER_MORPHOLOGY	MKKS	BCOR	EVC	FLNA	TCTN3	GLI3	SOS1	WFS1	PBX1	MKS1	SETBP1	EVC2	TP63	LMNA	B3GLCT	RIPK4	EPG5
HP_ABNORMAL_ESOPHAGUS_MORPHOLOGY	http://www.gsea-msigdb.org/gsea/msigdb/cards/HP_ABNORMAL_ESOPHAGUS_MORPHOLOGY	WWOX	MAMLD1	FGFR1	DYNC2H1	CHD7	FGFR2	AR	SPECC1L	WDR35	HESX1
HP_OMPHALOCELE	http://www.gsea-msigdb.org/gsea/msigdb/cards/HP_OMPHALOCELE	FGFR1	MAMLD1	WDR35	FLNA	CDKN1C	FREM2	DYNC2H1	FRAS1	CHD7	GRIP1	MKS1	TP63	SPECC1L	RIPK4	AR	TWIST2
HP_INTRAUTERINE_GROWTH_RETARDATION	http://www.gsea-msigdb.org/gsea/msigdb/cards/HP_INTRAUTERINE_GROWTH_RETARDATION	RBBP8	CDKN1C	TMEM70	TRAIP	MKS1	HHAT	CHD7	TALDO1	PDE4D	FIG4	TCTN3	UBR1	CUL7	GLI3	DHCR7	PTPN11	CREBBP	DHCR24	EVC2	B3GLCT	LMNA	ESCO2	CKAP2L	PCNT	EVC	WNT4	FGFR1	RIPK4	ZFPM2	PTDSS1
GOBP_NEGATIVE_REGULATION_OF_RESPONSE_TO_STIMULUS	http://www.gsea-msigdb.org/gsea/msigdb/cards/GOBP_NEGATIVE_REGULATION_OF_RESPONSE_TO_STIMULUS	TRAIP	SEMA3A	CYP19A1	UBR1	FGF10	TRIM32	GLI3	HFE	AR	LMNA	ATF3	ROR2	PDE4D	WWOX	WNT4	IL17RD	BBS2	BBS4	BMP4	SOX9	WFS1	WNT5A	MKKS	TP63
HP_ANORECTAL_ANOMALY	http://www.gsea-msigdb.org/gsea/msigdb/cards/HP_ANORECTAL_ANOMALY	MKKS	MAMLD1	FREM2	DYNC2H1	GRIP1	MKS1	FGFR2	ROR2	MED12	HCCS	SALL1	SETBP1	SPECC1L	POR	WDR35	UBR1	GLI3	ESCO2	B3GLCT	TWIST2	MID1	PITX2	CHD7	AR	BCOR	FRAS1	TP63	RIPK4	CHD4	PTDSS1	TCTN3	FAT4
HP_ABNORMALITY_OF_UPPER_LIP	http://www.gsea-msigdb.org/gsea/msigdb/cards/HP_ABNORMALITY_OF_UPPER_LIP	ZEB2	DYNC2H1	TMEM70	GRIP1	FIG4	MKS1	FAT4	ROR2	MED12	CREBBP	FOXL2	ATRX	SETBP1	PDE4D	WDR35	NEK1	FGFR1	IRF6	TOE1	POR	ESCO2	BCOR	GLI3	MID1	TP63	CKAP2L	EPG5	SPECC1L	WNT5A	B3GLCT	OPHN1	RIPK4	TCTN3	FREM2	WNT4	CHD7	EVC2	TALDO1	EFNB1	CUL7	PBX1	HESX1	DHCR7	EVC	FLNA	FGFR2	TWIST2	PITX2	KAT6B	FRAS1	HSD17B4
HP_FINGER_CLINODACTYLY	http://www.gsea-msigdb.org/gsea/msigdb/cards/HP_FINGER_CLINODACTYLY	LMNA	RBBP8	TCTN3	CDKN1C	EFNB1	SOS1	TP63	ROR2	FGFR3	CREBBP	SALL1	CHD7	PTPN11	EVC2	UBR1	CUL7	FGF10	B3GLCT	BCOR	WNT5A	BMP4	ZFPM2	EVC	FGFR2	CKAP2L	TRAIP	PCNT	NEK1	SPECC1L	MED12	ESCO2	ATRX	WDR35	KAT6B
GOBP_POSITIVE_REGULATION_OF_CELLULAR_BIOSYNTHETIC_PROCESS	http://www.gsea-msigdb.org/gsea/msigdb/cards/GOBP_POSITIVE_REGULATION_OF_CELLULAR_BIOSYNTHETIC_PROCESS	CDKN1C	CREBBP	DMRT1	FGF10	FGFR2	TRIM32	ZFPM2	KAT6B	GLI3	NR3C1	PSMC3IP	HOXA10	IRF6	AR	LHCGR	ATF3	ROR2	PBX1	WWOX	PITX2	WNT4	POR	ATRX	CHD7	SALL1	BMP4	SOX9	FOXL2	STAR	MYRF	WNT5A	TP63	ZEB2	MED12
HP_ABNORMALITY_OF_THE_ANUS	http://www.gsea-msigdb.org/gsea/msigdb/cards/HP_ABNORMALITY_OF_THE_ANUS	MKKS	MAMLD1	TWIST2	GLI3	MID1	PITX2	FREM2	DYNC2H1	CHD7	GRIP1	MKS1	FGFR2	SALL1	ROR2	MED12	HCCS	B3GLCT	SETBP1	AR	SPECC1L	POR	BCOR	WDR35	UBR1	FRAS1	TP63	RIPK4	ESCO2	CHD4	PTDSS1	TCTN3	FAT4
HP_ABNORMALITY_OF_THE_PALPEBRAL_FISSURES	http://www.gsea-msigdb.org/gsea/msigdb/cards/HP_ABNORMALITY_OF_THE_PALPEBRAL_FISSURES	FAT4	DHCR24	SOS1	FIG4	BBS9	ROR2	MED12	CREBBP	FOXL2	FLNA	PDE4D	ATRX	FGFR2	FBXL4	FGFR1	HHAT	WWOX	KAT6B	FGF10	FGFR3	LMNA	TRIM32	POR	PEX1	ESCO2	BBS12	BBS5	BBS7	TRAIP	SPECC1L	WNT5A	B3GLCT	ZEB2	CKAP2L	SETBP1	RIPK4	TTC8	CHD4	PCNT	ARL6	RBBP8	EFNB1	SALL1	PTPN11	GLI3	SCARF2	BBS4	BBS2	MKS1	BCOR	CHD7	TOE1	SOX9	TP63	MKKS	WDR35	TWIST2	HSD17B4	DHCR7	BBS10
IRF9_TARGET_GENES	http://www.gsea-msigdb.org/gsea/msigdb/cards/IRF9_TARGET_GENES	FGFR2	IRF6	POR	PEX1	TOE1	CYP19A1	ATF3	ZEB2	CHD7	ESCO2	PBX1
HP_GASTROINTESTINAL_ATRESIA	http://www.gsea-msigdb.org/gsea/msigdb/cards/HP_GASTROINTESTINAL_ATRESIA	FGFR1	FGFR2	MAMLD1	WDR35	HESX1	DYNC2H1	CHD7	SALL1	AR	TCTN3
HP_NAIL_DYSPLASIA	http://www.gsea-msigdb.org/gsea/msigdb/cards/HP_NAIL_DYSPLASIA	ROR2	RIPK4	GLI3	BMP4	TP63	WNT5A	FGFR3	EVC	FGFR2	WDR35	EVC2	EFNB1	FLNA	SETBP1	FGF10	PTDSS1
GOBP_MORPHOGENESIS_OF_EMBRYONIC_EPITHELIUM	http://www.gsea-msigdb.org/gsea/msigdb/cards/GOBP_MORPHOGENESIS_OF_EMBRYONIC_EPITHELIUM	FGF10	FGFR2	AR	WNT4	MKS1	BBS4	BMP4	SOX9	WNT5A	TP63	MED12
GOBP_SENSORY_PERCEPTION	http://www.gsea-msigdb.org/gsea/msigdb/cards/GOBP_SENSORY_PERCEPTION	TTC8	BBS5	BBS9	BBS7	CHD7	BBS2	BBS4	WFS1	BBS10	MKKS	ARL6
HP_ORAL_CLEFT	http://www.gsea-msigdb.org/gsea/msigdb/cards/HP_ORAL_CLEFT	WNT4	SEMA3A	MAMLD1	ANOS1	TCTN3	DHCR24	CEP41	ZEB2	DYNC2H1	TP63	GRIP1	MKS1	GLI3	ROR2	MED12	CREBBP	FLNA	FGFR2	WDR35	IRF6	NEK1	FGFR1	PTDSS1	LMNA	HS6ST1	POR	ESCO2	BCOR	BMP4	MID1	FGFR3	EPG5	SPECC1L	WNT5A	B3GLCT	AR	HESX1	RIPK4	WDR11	KAT6B	GNRH1	SOX9	CDKN1C	FREM2	EFNB1	CHD7	NSMF	PTPN11	EVC2	DHCR7	EVC	SCARF2	FGF10	IL17RD	FRAS1	MKKS
GOBP_REGULATION_OF_ANATOMICAL_STRUCTURE_MORPHOGENESIS	http://www.gsea-msigdb.org/gsea/msigdb/cards/GOBP_REGULATION_OF_ANATOMICAL_STRUCTURE_MORPHOGENESIS	SEMA3A	FGF10	FGFR2	FLNA	GRIP1	NSMF	AR	ROR2	WNT4	MKS1	BMP4	SOX9	WNT5A	CUL7	MED12
HP_MEDIAL_FLARING_OF_THE_EYEBROW	http://www.gsea-msigdb.org/gsea/msigdb/cards/HP_MEDIAL_FLARING_OF_THE_EYEBROW	TTC8	BBS9	ARL6	BBS5	BBS7	BBS12	BBS4	BBS2	TRIM32	MKKS	BBS10	MKS1
GOBP_ENDOCRINE_SYSTEM_DEVELOPMENT	http://www.gsea-msigdb.org/gsea/msigdb/cards/GOBP_ENDOCRINE_SYSTEM_DEVELOPMENT	CDKN1C	FGF10	PBX1	PITX2	WNT4	SALL1	BMP4	SOX9	WNT5A	HESX1
OSMAN_BLOOD_CHAD63_KH_AGE_18_50YO_HIGH_DOSE_SUBJECTS_24HR_DN	http://www.gsea-msigdb.org/gsea/msigdb/cards/OSMAN_BLOOD_CHAD63_KH_AGE_18_50YO_HIGH_DOSE_SUBJECTS_24HR_DN	BBS2	PEX1	WDR35	BBS4	FBXL4	BBS9	KAT6B	PDE4D	TTC8	ARL6	WWOX	BNC2	FAT4	TRIM32	BBS10	DYNC2H1	B3GLCT
HP_ABNORMALITY_OF_FINGER	http://www.gsea-msigdb.org/gsea/msigdb/cards/HP_ABNORMALITY_OF_FINGER	TCTN3	CEP41	ZEB2	LMNA	SOS1	FIG4	TP63	MED12	CREBBP	ATRX	SETBP1	PDE4D	FAT4	POR	WDR35	WFS1	FGFR2	MKS1	PTDSS1	KAT6B	FGF10	FGFR3	BBS12	BCOR	GLI3	BMP4	ZFPM2	BBS5	CKAP2L	SPECC1L	B3GLCT	EVC	RBBP8	DYNC2H1	ESCO2	TTC8	PCNT	ARL6	SALL1	CHD7	EVC2	UBR1	FLNA	DHCR7	BBS2	SCARF2	WNT5A	SOX9	MKKS	ROR2	BBS9	NEK1	FGFR1	HHAT	TWIST2	TRIM32	BBS7	TRAIP	HESX1	RIPK4	CHD4	CDKN1C	EFNB1	PSMC3IP	PTPN11	TMEM70	CUL7	BBS4	PEX1	FRAS1	BBS10
HP_POSITIONAL_FOOT_DEFORMITY	http://www.gsea-msigdb.org/gsea/msigdb/cards/HP_POSITIONAL_FOOT_DEFORMITY	FGFR1	LMNA	DHCR24	SOX9	TP63	SPECC1L	TRAIP	MKS1	GLI3	FAT4	IRF6	ATRX	CHD7	EVC2	HSD17B4	DHCR7	SETBP1	EVC	SCARF2	FLNA	KAT6B	POR	PEX1	ESCO2	TCTN3	BCOR	TWIST2	FGFR2	RIPK4	DYNC2H1
HP_ABNORMAL_INTERNAL_GENITALIA	http://www.gsea-msigdb.org/gsea/msigdb/cards/HP_ABNORMAL_INTERNAL_GENITALIA	GNRH1	MKKS	SEMA3A	LMNA	ARL6	AR	ANOS1	MYRF	ZEB2	FREM2	WDR11	DYNC2H1	GRIP1	TRAIP	TP63	BBS9	MKS1	FGFR2	WNT4	MAP3K1	WWOX	IRF6	SOX9	FOXL2	HCCS	SALL1	RIPK4	SETBP1	HESX1	POR	CHD7	PTPN11	PSMC3IP	CYP11A1	WDR35	HSD17B4	UBR1	ZFPM2	GLI3	CDKN1C	DHCR7	FGFR1	NSMF	FGF10	EVC2	CREBBP	B3GLCT	BBS4	BBS2	TRIM32	MAMLD1	HS6ST1	ESCO2	BBS12	FGFR3	LEPR	BCOR	BMP4	BBS5	BBS7	VAMP7	CYP19A1	TOE1	CYB5A	DMRT1	HARS2	STAG3	EVC	IL17RD	CBX2	FRAS1	SPECC1L	AMH	TTC8	TCTN3	BBS10
GOBP_EPITHELIUM_DEVELOPMENT	http://www.gsea-msigdb.org/gsea/msigdb/cards/GOBP_EPITHELIUM_DEVELOPMENT	CDKN1C	SEMA3A	TTC8	BBS5	AKR1C2	DMRT1	FGF10	FGFR2	FLNA	GLI3	HSD17B4	FREM2	IRF6	AR	ROR2	OPHN1	PBX1	PDE4D	PITX2	RIPK4	WNT4	ATRX	MKS1	BBS7	CHD7	BBS4	SALL1	BMP4	SOS1	SOX9	FOXL2	WNT5A	FRAS1	MKKS	TP63	HESX1	MED12
GOBP_TUBE_DEVELOPMENT	http://www.gsea-msigdb.org/gsea/msigdb/cards/GOBP_TUBE_DEVELOPMENT	TTC8	BBS5	FGF10	FGFR2	FLNA	ZFPM2	GLI3	AR	LEPR	PBX1	PITX2	WNT4	ATRX	MKS1	BBS7	CHD7	BBS4	SALL1	BMP4	SOS1	SOX9	WNT5A	MKKS	TP63	HESX1	HS6ST1	CUL7	MED12
HP_ABNORMAL_THUMB_MORPHOLOGY	http://www.gsea-msigdb.org/gsea/msigdb/cards/HP_ABNORMAL_THUMB_MORPHOLOGY	TP63	ZEB2	DYNC2H1	FIG4	FGFR2	ROR2	MED12	FGFR3	SALL1	SETBP1	FLNA	WDR35	GLI3	NEK1	DHCR7	FGFR1	MKS1	CREBBP	FGF10	ESCO2	B3GLCT	BCOR	TCTN3	BMP4	CHD7	PCNT	WNT5A	RIPK4	FRAS1
GOBP_REGULATION_OF_GROWTH	http://www.gsea-msigdb.org/gsea/msigdb/cards/GOBP_REGULATION_OF_GROWTH	SEMA3A	FGFR3	FGFR2	TRIM32	ZFPM2	AR	CHD7	BBS2	BBS4	BMP4	WFS1	WNT5A	MKKS
HP_APLASIA_HYPOPLASIA_INVOLVING_BONES_OF_THE_LOWER_LIMBS	http://www.gsea-msigdb.org/gsea/msigdb/cards/HP_APLASIA_HYPOPLASIA_INVOLVING_BONES_OF_THE_LOWER_LIMBS	FGFR2	ARL6	FGFR3	SOX9	DYNC2H1	FIG4	GLI3	FAT4	TCTN3	SALL1	RIPK4	FLNA	PDE4D	FBXL4	WDR35	NEK1	DHCR7	FGFR1	KAT6B	TP63	B3GLCT	SPECC1L	CHD7	ROR2	LMNA	ESCO2	CHD4	GRIP1
CUI_TCF21_TARGETS_2_UP	http://www.gsea-msigdb.org/gsea/msigdb/cards/CUI_TCF21_TARGETS_2_UP	GRIP1	BNC2	HOXB6	AR	ZFPM2	WNT4	EVC2	BMP4	FRAS1	GLI3
HP_SMALL_FOR_GESTATIONAL_AGE	http://www.gsea-msigdb.org/gsea/msigdb/cards/HP_SMALL_FOR_GESTATIONAL_AGE	MAMLD1	IRF6	TP63	CDKN1C	TMEM70	TRAIP	CYB5A	AR	TALDO1	POR	FBXL4	UBR1	CUL7	RBBP8	MED12
HP_PREAXIAL_POLYDACTYLY	http://www.gsea-msigdb.org/gsea/msigdb/cards/HP_PREAXIAL_POLYDACTYLY	GLI3	WDR35	TCTN3	NEK1	BMP4	FGFR2	MKS1	DYNC2H1	FLNA	SALL1	FGFR3	FGF10
HP_ABNORMAL_UTERUS_MORPHOLOGY	http://www.gsea-msigdb.org/gsea/msigdb/cards/HP_ABNORMAL_UTERUS_MORPHOLOGY	ESCO2	WDR35	FGFR3	DHCR7	FREM2	SETBP1	DYNC2H1	FRAS1	FGF10	GRIP1	SALL1	CREBBP	SPECC1L	RIPK4	FGFR2
GOBP_CELL_SURFACE_RECEPTOR_SIGNALING_PATHWAY_INVOLVED_IN_CELL_CELL_SIGNALING	http://www.gsea-msigdb.org/gsea/msigdb/cards/GOBP_CELL_SURFACE_RECEPTOR_SIGNALING_PATHWAY_INVOLVED_IN_CELL_CELL_SIGNALING	FGF10	FGFR2	GLI3	RSPO1	ROR2	WWOX	WNT4	MKS1	SALL1	BMP4	SOX9	WNT5A	ARL6	HESX1	ZEB2	MED12
HP_ABNORMALITY_OF_ADRENAL_MORPHOLOGY	http://www.gsea-msigdb.org/gsea/msigdb/cards/HP_ABNORMALITY_OF_ADRENAL_MORPHOLOGY	CYP11A1	STAR	PEX1	WNT4	GLI3	CDKN1C	BMP4	WDR11	MKS1	HESX1	NR3C1	POR	LMNA
GOBP_CONNECTIVE_TISSUE_DEVELOPMENT	http://www.gsea-msigdb.org/gsea/msigdb/cards/GOBP_CONNECTIVE_TISSUE_DEVELOPMENT	EVC	FGFR3	GLI3	ROR2	POR	PTPN11	BBS4	BMP4	SOX9	WNT5A	MKKS
GOBP_EAR_DEVELOPMENT	http://www.gsea-msigdb.org/gsea/msigdb/cards/GOBP_EAR_DEVELOPMENT	TTC8	FGF10	FGFR2	GLI3	FREM2	ROR2	MKS1	CHD7	PTPN11	BMP4	SOX9	WNT5A	HESX1
HP_ABNORMAL_ANATOMIC_LOCATION_OF_THE_HEART	http://www.gsea-msigdb.org/gsea/msigdb/cards/HP_ABNORMAL_ANATOMIC_LOCATION_OF_THE_HEART	EVC	IRF6	TCTN3	UBR1	CEP41	BCOR	MYRF	TP63	MKS1	EVC2	TTC8	LMNA
HP_GENERALIZED_HIRSUTISM	http://www.gsea-msigdb.org/gsea/msigdb/cards/HP_GENERALIZED_HIRSUTISM	ARL6	BBS12	MKS1	BBS5	BBS7	CYP19A1	LMNA	IRF6	BBS9	TWIST2	TTC8	BBS4	BBS2	TRIM32	MKKS	BBS10
GOBP_NEGATIVE_REGULATION_OF_MOLECULAR_FUNCTION	http://www.gsea-msigdb.org/gsea/msigdb/cards/GOBP_NEGATIVE_REGULATION_OF_MOLECULAR_FUNCTION	CDKN1C	TRAIP	TTC8	DHCR24	FLNA	HFE	ANOS1	LEPR	POR	BBS4	BMP4	WFS1	MKKS
HP_ABNORMALITY_OF_PELVIC_GIRDLE_BONE_MORPHOLOGY	http://www.gsea-msigdb.org/gsea/msigdb/cards/HP_ABNORMALITY_OF_PELVIC_GIRDLE_BONE_MORPHOLOGY	MKKS	DYNC2H1	GRIP1	FIG4	GLI3	ROR2	LMNA	CREBBP	SETBP1	FLNA	FGFR3	WDR35	FGFR2	KAT6B	POR	FGFR1	TRAIP	EVC	RIPK4	CHD4	PCNT	FAT4	RBBP8	SOX9	FREM2	HHAT	EVC2	CUL7	DHCR7	B3GLCT	WNT5A	TWIST2	FRAS1
MANNO_MIDBRAIN_NEUROTYPES_HRGL3	http://www.gsea-msigdb.org/gsea/msigdb/cards/MANNO_MIDBRAIN_NEUROTYPES_HRGL3	ATF3	BNC2	FGFR3	FREM2	NR3C1	NSMF	SALL1	SOX9	WFS1	WNT5A
GOBP_POSITIVE_REGULATION_OF_PROTEIN_MODIFICATION_PROCESS	http://www.gsea-msigdb.org/gsea/msigdb/cards/GOBP_POSITIVE_REGULATION_OF_PROTEIN_MODIFICATION_PROCESS	DNMT3B	FGF10	FGFR1	FGFR3	NSMF	RSPO1	HFE	LEPR	LMNA	ROR2	PTPN11	BMP4	SOX9	WFS1	WNT5A
GOBP_NEGATIVE_REGULATION_OF_SIGNALING	http://www.gsea-msigdb.org/gsea/msigdb/cards/GOBP_NEGATIVE_REGULATION_OF_SIGNALING	TRAIP	UBR1	FGF10	TRIM32	GLI3	AR	LMNA	ATF3	ROR2	PDE4D	WWOX	WNT4	IL17RD	PTPN11	BMP4	SOX9	WFS1	WNT5A	TP63
HP_BICORNUATE_UTERUS	http://www.gsea-msigdb.org/gsea/msigdb/cards/HP_BICORNUATE_UTERUS	FRAS1	GRIP1	ESCO2	SPECC1L	RIPK4	FGFR2	DHCR7	FREM2	FGFR3	SETBP1	FGF10
DODD_NASOPHARYNGEAL_CARCINOMA_DN	http://www.gsea-msigdb.org/gsea/msigdb/cards/DODD_NASOPHARYNGEAL_CARCINOMA_DN	TCTN3	CBX2	MKKS	HOXA10	TP63	TMEM70	FRAS1	STAR	ESCO2	PSMC3IP	RBBP8
WTGAAAT_UNKNOWN	http://www.gsea-msigdb.org/gsea/msigdb/cards/WTGAAAT_UNKNOWN	DNMT3B	LMNA	MID1	PEX1	PITX2	SEMA3A	RIPK4	FGF10	WNT4	HOXA4	TP63
HP_ABNORMALITY_OF_THE_LENS	http://www.gsea-msigdb.org/gsea/msigdb/cards/HP_ABNORMALITY_OF_THE_LENS	ZEB2	DYNC2H1	TMEM70	FIG4	BBS2	CREBBP	FBXL4	WDR35	MKS1	LMNA	PEX1	ESCO2	BCOR	TCTN3	FLNA	EPG5	B3GLCT	ARL6	WFS1	HCCS	SALL1	DHCR7	TTC8	PITX2	BMP4	BBS9
REACTOME_BBSOME_MEDIATED_CARGO_TARGETING_TO_CILIUM	http://www.gsea-msigdb.org/gsea/msigdb/cards/REACTOME_BBSOME_MEDIATED_CARGO_TARGETING_TO_CILIUM	ARL6	BBS9	BBS2	MKKS	BBS7	BBS4	BBS5	TTC8	BBS10	BBS12
REACTOME_CARGO_TRAFFICKING_TO_THE_PERICILIARY_MEMBRANE	http://www.gsea-msigdb.org/gsea/msigdb/cards/REACTOME_CARGO_TRAFFICKING_TO_THE_PERICILIARY_MEMBRANE	ARL6	BBS9	BBS2	MKKS	BBS7	BBS4	BBS5	TTC8	BBS10	BBS12
GOBP_TISSUE_DEVELOPMENT	http://www.gsea-msigdb.org/gsea/msigdb/cards/GOBP_TISSUE_DEVELOPMENT	CDKN1C	SEMA3A	TTC8	BBS5	AKR1C2	DHCR24	DMRT1	EFNB1	EVC	FGF10	FGFR1	FGFR3	FGFR2	FLNA	ZFPM2	AMH	GLI3	HSD17B4	FREM2	IRF6	AR	LMNA	ATF3	ROR2	OPHN1	PBX1	PDE4D	PITX2	RIPK4	WNT4	POR	ATRX	IL17RD	BNC2	BCOR	MKS1	BBS7	CHD7	PTPN11	BBS4	SALL1	BMP4	SOS1	SOX9	FOXL2	WNT5A	FRAS1	MKKS	TP63	HESX1	CUL7	MED12
HP_ABNORMALITY_OF_THE_ELBOW	http://www.gsea-msigdb.org/gsea/msigdb/cards/HP_ABNORMALITY_OF_THE_ELBOW	POR	PEX1	ESCO2	BCOR	FGFR3	FGFR2	LMNA	PTPN11	WNT5A	FLNA	FGFR1	WNT4	PCNT	ROR2	EVC	SOS1	SCARF2	PTDSS1	EVC2	CREBBP	MED12	B3GLCT	CUL7
HP_ABNORMALITY_OF_THE_CLITORIS	http://www.gsea-msigdb.org/gsea/msigdb/cards/HP_ABNORMALITY_OF_THE_CLITORIS	CYP11A1	FGFR2	HCCS	PEX1	ESCO2	POR	TALDO1	ROR2	UBR1	RSPO1	ZFPM2	WNT5A	VAMP7	FRAS1	TRAIP	FIG4	AR	TP63	KAT6B	TOE1	SOX9	MAP3K1	DHCR7	WWOX	B3GLCT
HP_MICROMELIA	http://www.gsea-msigdb.org/gsea/msigdb/cards/HP_MICROMELIA	FGFR2	EVC	WDR35	CDKN1C	WNT5A	DHCR7	FGFR3	HHAT	DYNC2H1	DHCR24	EVC2	PDE4D	B3GLCT	CUL7	PCNT	TCTN3
HP_ABNORMAL_CORNEA_MORPHOLOGY	http://www.gsea-msigdb.org/gsea/msigdb/cards/HP_ABNORMAL_CORNEA_MORPHOLOGY	ZEB2	FIG4	LMNA	FGFR2	MKS1	FGF10	TWIST2	PEX1	ESCO2	BCOR	TCTN3	BMP4	FGFR3	B3GLCT	HCCS	RIPK4	CHD4	ARL6	TP63	SALL1	PITX2	FGFR1	SCARF2	CREBBP	TTC8	FOXL2	BBS2	FRAS1	BBS9	DHCR7	FLNA
MIR6867_5P	http://www.gsea-msigdb.org/gsea/msigdb/cards/MIR6867_5P	BCOR	EFNB1	ESCO2	CREBBP	LEPR	BMP4	RSPO1	FREM2	ZEB2	CHD7	BNC2	WNT4
GOBP_CYTOKINE_MEDIATED_SIGNALING_PATHWAY	http://www.gsea-msigdb.org/gsea/msigdb/cards/GOBP_CYTOKINE_MEDIATED_SIGNALING_PATHWAY	TRAIP	TRIM32	LEPR	IL17RD	PTPN11	BBS2	BBS4	SOS1	WNT5A	MKKS
GOMF_CIS_REGULATORY_REGION_SEQUENCE_SPECIFIC_DNA_BINDING	http://www.gsea-msigdb.org/gsea/msigdb/cards/GOMF_CIS_REGULATORY_REGION_SEQUENCE_SPECIFIC_DNA_BINDING	DMRT1	GLI3	NR3C1	HOXA4	HOXA10	HOXB6	IRF6	AR	ATF3	PBX1	PITX2	CHD7	SALL1	SOX9	FOXL2	TP63	HESX1	ZEB2	MED12
GOBP_NERVOUS_SYSTEM_PROCESS	http://www.gsea-msigdb.org/gsea/msigdb/cards/GOBP_NERVOUS_SYSTEM_PROCESS	TTC8	BBS5	BBS9	LHCGR	BBS7	CHD7	BBS2	BBS4	MYRF	WFS1	BBS10	MKKS	ARL6	FIG4
HP_ABNORMALITY_OF_THE_MIDDLE_EAR	http://www.gsea-msigdb.org/gsea/msigdb/cards/HP_ABNORMALITY_OF_THE_MIDDLE_EAR	TCTN3	FGFR3	TP63	ZEB2	FREM2	GRIP1	FGFR2	FAT4	ROR2	LMNA	SETBP1	FLNA	SPECC1L	POR	ARL6	DHCR7	CREBBP	FGF10	TTC8	IRF6	BMP4	CHD7	BBS2	NEK1	B3GLCT	BCOR	FRAS1
GOBP_PROSTATE_GLAND_DEVELOPMENT	http://www.gsea-msigdb.org/gsea/msigdb/cards/GOBP_PROSTATE_GLAND_DEVELOPMENT	CYP19A1	FGF10	FGFR2	GLI3	HOXA10	AR	BMP4	SOX9	WNT5A	TP63
HP_SPINA_BIFIDA	http://www.gsea-msigdb.org/gsea/msigdb/cards/HP_SPINA_BIFIDA	CUL7	FREM2	PTPN11	FRAS1	FLNA	GRIP1	GLI3	CREBBP	IRF6	B3GLCT
GOBP_TUBE_MORPHOGENESIS	http://www.gsea-msigdb.org/gsea/msigdb/cards/GOBP_TUBE_MORPHOGENESIS	BBS5	FGF10	FGFR2	FLNA	ZFPM2	GLI3	AR	LEPR	PBX1	WNT4	MKS1	BBS7	CHD7	BBS4	SALL1	BMP4	SOS1	SOX9	WNT5A	MKKS	TP63	HESX1	HS6ST1	CUL7	MED12
HP_ABNORMALITY_OF_THE_MIDFACE	http://www.gsea-msigdb.org/gsea/msigdb/cards/HP_ABNORMALITY_OF_THE_MIDFACE	FGFR3	SOS1	TP63	FAT4	FGFR2	ROR2	CREBBP	ATRX	SETBP1	FLNA	PDE4D	POR	LMNA	MKS1	MED12	PEX1	DNMT3B	ESCO2	TCTN3	BMP4	ZFPM2	FGFR1	HESX1	SPECC1L	WNT5A	B3GLCT	HCCS	PCNT	KAT6B	SALL1	CHD7	PTPN11	CUL7	CDKN1C	SCARF2	BCOR	BBS7	PITX2	WDR35
GOBP_NEURON_DIFFERENTIATION	http://www.gsea-msigdb.org/gsea/msigdb/cards/GOBP_NEURON_DIFFERENTIATION	CDKN1C	SEMA3A	TTC8	EFNB1	FGFR1	FGFR2	TRIM32	FLNA	GRIP1	NSMF	GLI3	ANOS1	ROR2	OPHN1	PBX1	PITX2	WNT4	MKS1	PTPN11	BBS4	SALL1	BMP4	SOS1	SOX9	WNT5A	DYNC2H1	HS6ST1	CUL7	FIG4
HP_ABNORMAL_NEURAL_TUBE_MORPHOLOGY	http://www.gsea-msigdb.org/gsea/msigdb/cards/HP_ABNORMAL_NEURAL_TUBE_MORPHOLOGY	FGFR1	FREM2	FLNA	GRIP1	GLI3	IRF6	B3GLCT	SETBP1	PTPN11	CUL7	FRAS1	CREBBP
GOMF_SEQUENCE_SPECIFIC_DNA_BINDING	http://www.gsea-msigdb.org/gsea/msigdb/cards/GOMF_SEQUENCE_SPECIFIC_DNA_BINDING	TWIST2	DMRT1	GLI3	NR3C1	HOXA4	HOXA10	HOXB6	IRF6	AR	ATF3	PBX1	PITX2	BNC2	BCOR	CHD7	SALL1	SOX9	FOXL2	MYRF	TP63	HESX1	ZEB2	MED12
GOBP_POSITIVE_REGULATION_OF_NUCLEOBASE_CONTAINING_COMPOUND_METABOLIC_PROCESS	http://www.gsea-msigdb.org/gsea/msigdb/cards/GOBP_POSITIVE_REGULATION_OF_NUCLEOBASE_CONTAINING_COMPOUND_METABOLIC_PROCESS	CDKN1C	CREBBP	DMRT1	FGF10	FGFR2	TRIM32	ZFPM2	KAT6B	GLI3	NR3C1	PSMC3IP	HOXA10	IRF6	AR	ATF3	ROR2	PBX1	WWOX	PITX2	WNT4	ATRX	CHD7	RBBP8	SALL1	BMP4	SOX9	FOXL2	MYRF	WNT5A	TP63	ZEB2	MED12
GRYDER_PAX3FOXO1_ENHANCERS_IN_TADS	http://www.gsea-msigdb.org/gsea/msigdb/cards/GRYDER_PAX3FOXO1_ENHANCERS_IN_TADS	PBX1	CREBBP	FGFR2	PITX2	ATF3	SETBP1	ZEB2	NR3C1	WDR11	IL17RD	BCOR	CHD7	WWOX	RBBP8	POR	TRIM32
HP_ABNORMALITY_OF_THE_SPINAL_CORD	http://www.gsea-msigdb.org/gsea/msigdb/cards/HP_ABNORMALITY_OF_THE_SPINAL_CORD	FGFR1	FREM2	GRIP1	GLI3	IRF6	CREBBP	PTPN11	CUL7	FLNA	B3GLCT	HFE	FRAS1
HP_ABNORMALITY_OF_THE_PALM	http://www.gsea-msigdb.org/gsea/msigdb/cards/HP_ABNORMALITY_OF_THE_PALM	LMNA	RSPO1	SPECC1L	DYNC2H1	FIG4	FGFR2	ROR2	MED12	FGFR3	WDR35	UBR1	FGFR1	TP63	SETBP1	PTDSS1	CREBBP	B3GLCT	PEX1	BCOR	WNT5A	BMP4	EVC	CKAP2L	CHD7	FLNA	KAT6B	EVC2	RIPK4	ESCO2	POR
HP_APLASIA_HYPOPLASIA_OF_THE_EAR	http://www.gsea-msigdb.org/gsea/msigdb/cards/HP_APLASIA_HYPOPLASIA_OF_THE_EAR	FAT4	GLI3	FGFR3	FGFR2	CHD7	SALL1	PCNT	MED12	TP63	ATRX	B3GLCT	TWIST2	PBX1	FGF10	RIPK4	TCTN3
HP_OPTIC_ATROPHY	http://www.gsea-msigdb.org/gsea/msigdb/cards/HP_OPTIC_ATROPHY	ZEB2	ATRX	FGFR2	WFS1	FGFR1	MKS1	WWOX	TOE1	TCTN3	CKAP2L	B3GLCT	PEX1	FGFR3	CHD7	ARL6	TTC8	BBS2	DHCR7	EPG5
HP_ABNORMAL_LACRIMAL_DUCT_MORPHOLOGY	http://www.gsea-msigdb.org/gsea/msigdb/cards/HP_ABNORMAL_LACRIMAL_DUCT_MORPHOLOGY	FRAS1	GRIP1	TP63	CREBBP	FGFR2	FGFR3	FGF10	FOXL2	PTDSS1	FREM2
HP_ABNORMAL_VISUAL_ELECTROPHYSIOLOGY	http://www.gsea-msigdb.org/gsea/msigdb/cards/HP_ABNORMAL_VISUAL_ELECTROPHYSIOLOGY	ARL6	PEX1	BBS12	MKS1	BBS5	BBS7	BBS9	BBS2	WWOX	MKKS	HSD17B4	TTC8	BBS4	TRIM32	BBS10
HP_ABNORMALITY_OF_THE_DIENCEPHALON	http://www.gsea-msigdb.org/gsea/msigdb/cards/HP_ABNORMALITY_OF_THE_DIENCEPHALON	FGFR1	HS6ST1	SEMA3A	ANOS1	TCTN3	IL17RD	GLI3	CHD7	WDR11	HESX1	LEPR
HP_ABNORMAL_ELECTRORETINOGRAM	http://www.gsea-msigdb.org/gsea/msigdb/cards/HP_ABNORMAL_ELECTRORETINOGRAM	ARL6	PEX1	BBS12	MKS1	BBS5	BBS7	BBS9	BBS2	WWOX	MKKS	HSD17B4	TTC8	BBS4	TRIM32	BBS10
GOBP_EMBRYONIC_ORGAN_MORPHOGENESIS	http://www.gsea-msigdb.org/gsea/msigdb/cards/GOBP_EMBRYONIC_ORGAN_MORPHOGENESIS	BBS5	FGF10	FGFR2	GLI3	HOXA4	HOXB6	ROR2	BBS7	CHD7	BBS4	BMP4	SOX9	FOXL2	WNT5A	MKKS	HESX1	MED12
HP_ABNORMAL_METACARPAL_MORPHOLOGY	http://www.gsea-msigdb.org/gsea/msigdb/cards/HP_ABNORMAL_METACARPAL_MORPHOLOGY	ROR2	TCTN3	GLI3	FIG4	HHAT	FAT4	PCNT	FGFR1	NEK1	SETBP1	PDE4D	FLNA	TWIST2	FGFR3	SCARF2	RIPK4	TP63	POR	B3GLCT
HP_ABNORMAL_HAND_MORPHOLOGY	http://www.gsea-msigdb.org/gsea/msigdb/cards/HP_ABNORMAL_HAND_MORPHOLOGY	HESX1	CDKN1C	FIG4	ROR2	TCTN3	SETBP1	FLNA	PDE4D	EVC2	CUL7	DHCR7	MED12	FGF10	LMNA	FGFR3	BCOR	FGFR2	BMP4	CHD7	FGFR1	PCNT	WDR35	WNT5A	EVC	PEX1	RIPK4	RBBP8	POR
HP_APLASIA_HYPOPLASIA_OF_TOE	http://www.gsea-msigdb.org/gsea/msigdb/cards/HP_APLASIA_HYPOPLASIA_OF_TOE	FGFR2	FLNA	FIG4	SALL1	FGFR1	GLI3	NEK1	SPECC1L	CHD7	SOX9	B3GLCT	PDE4D	ROR2	DHCR7	LMNA	RIPK4	FGFR3	GRIP1
REACTOME_ORGANELLE_BIOGENESIS_AND_MAINTENANCE	http://www.gsea-msigdb.org/gsea/msigdb/cards/REACTOME_ORGANELLE_BIOGENESIS_AND_MAINTENANCE	CREBBP	MKS1	CEP41	ARL6	WDR35	TCTN3	BBS9	BBS2	MKKS	BBS7	BBS4	PCNT	BBS5	TTC8	BBS10	BBS12	DYNC2H1
HP_ABNORMALITY_OF_THE_FEMALE_GENITALIA	http://www.gsea-msigdb.org/gsea/msigdb/cards/HP_ABNORMALITY_OF_THE_FEMALE_GENITALIA	MKKS	SEMA3A	ANOS1	DHCR24	MYRF	ZEB2	LMNA	DYNC2H1	GRIP1	FIG4	TP63	BBS9	MKS1	MAP3K1	ROR2	SOX9	FOXL2	SETBP1	CYP11A1	FGFR2	POR	WDR35	RSPO1	FGFR1	AR	KAT6B	PDE4D	TWIST2	TRIM32	UBR1	HS6ST1	PEX1	ESCO2	BBS12	FGFR3	BMP4	BBS5	BBS7	VAMP7	CYB5A	SPECC1L	WNT5A	B3GLCT	HCCS	EVC	WDR11	RIPK4	NR3C1	TTC8	PCNT	TCTN3	GNRH1	ARL6	FREM2	TRAIP	WNT4	WWOX	IRF6	SALL1	HESX1	CHD7	PTPN11	PSMC3IP	TALDO1	ZFPM2	GLI3	DHCR7	NSMF	FGF10	EVC2	CREBBP	BBS4	BBS2	MAMLD1	LEPR	BCOR	CYP19A1	TOE1	DMRT1	HARS2	STAG3	IL17RD	CBX2	FRAS1	BBS10
GOBP_FAT_CELL_DIFFERENTIATION	http://www.gsea-msigdb.org/gsea/msigdb/cards/GOBP_FAT_CELL_DIFFERENTIATION	TTC8	BBS12	FGF10	TRIM32	ZFPM2	BBS9	BBS7	BBS2	BBS4	WNT5A	MKKS
HP_ABNORMALITY_OF_DENTAL_STRUCTURE	http://www.gsea-msigdb.org/gsea/msigdb/cards/HP_ABNORMALITY_OF_DENTAL_STRUCTURE	RBBP8	TP63	FIG4	PDE4D	IRF6	UBR1	CREBBP	FGF10	PTDSS1	CUL7	FGFR3	TRAIP	PCNT	NEK1	FGFR2	LMNA	HCCS	FGFR1	PEX1	DHCR7	WDR35
HP_ABNORMALITY_OF_FACIAL_SOFT_TISSUE	http://www.gsea-msigdb.org/gsea/msigdb/cards/HP_ABNORMALITY_OF_FACIAL_SOFT_TISSUE	IRF6	TP63	LMNA	SETBP1	CHD7	GLI3	DHCR7	MED12	PTDSS1	ESCO2	DNMT3B	HESX1	PEX1	TRIM32	POR
HP_ABNORMAL_LABIA_MORPHOLOGY	http://www.gsea-msigdb.org/gsea/msigdb/cards/HP_ABNORMAL_LABIA_MORPHOLOGY	ESCO2	POR	ROR2	ZFPM2	WNT5A	TP63	SETBP1	VAMP7	IRF6	CHD7	FIG4	AR	LMNA	KAT6B	RIPK4	SOX9	FGFR2	WWOX	MAP3K1	B3GLCT
HP_ABNORMALITY_OF_THE_LARYNX	http://www.gsea-msigdb.org/gsea/msigdb/cards/HP_ABNORMALITY_OF_THE_LARYNX	LMNA	SOX9	GLI3	FREM2	FGFR3	DYNC2H1	GRIP1	MKS1	NEK1	FGFR2	SETBP1	CHD7	SPECC1L	POR	WDR35	RSPO1	FIG4	SCARF2	CREBBP	FRAS1	FGF10	KAT6B	DHCR7	TSPYL1	FLNA	PCNT	TCTN3
HP_ABNORMAL_THORAX_MORPHOLOGY	http://www.gsea-msigdb.org/gsea/msigdb/cards/HP_ABNORMAL_THORAX_MORPHOLOGY	ZEB2	SOS1	DYNC2H1	FIG4	FAT4	ROR2	MED12	LMNA	TCTN3	SETBP1	FLNA	WDR35	NEK1	HHAT	PTDSS1	FGFR2	GLI3	POR	PEX1	FGFR1	SPECC1L	WNT5A	EVC	FGFR3	RIPK4	RBBP8	CHD4	SOX9	EFNB1	FREM2	WNT4	AR	SALL1	ZFPM2	CHD7	PTPN11	EVC2	CUL7	SCARF2	CREBBP	B3GLCT	MAMLD1	BCOR	IRF6	PCNT	FRAS1	HSD17B4	DHCR7
HP_ABNORMALITY_OF_THE_METACARPAL_BONES	http://www.gsea-msigdb.org/gsea/msigdb/cards/HP_ABNORMALITY_OF_THE_METACARPAL_BONES	ESCO2	ROR2	TCTN3	FGFR3	HFE	GLI3	FLNA	FIG4	SALL1	HHAT	FAT4	PCNT	FGFR1	NEK1	SETBP1	PDE4D	TWIST2	SCARF2	PTDSS1	RIPK4	DHCR7	TP63	MKKS	POR	B3GLCT
LEE_BMP2_TARGETS_UP	http://www.gsea-msigdb.org/gsea/msigdb/cards/LEE_BMP2_TARGETS_UP	AR	HOXB6	IL17RD	ANOS1	LEPR	FOXL2	H6PD	CUL7	WFS1	IRF6
NABA_MATRISOME	http://www.gsea-msigdb.org/gsea/msigdb/cards/NABA_MATRISOME	FRAS1	ANOS1	RSPO1	FREM2	SEMA3A	AMH	BMP4	FGF10	WNT4	WNT5A
HP_ABNORMALITY_OF_THE_RIBS	http://www.gsea-msigdb.org/gsea/msigdb/cards/HP_ABNORMALITY_OF_THE_RIBS	SOX9	DYNC2H1	FIG4	ROR2	SALL1	SETBP1	CHD7	FLNA	PTPN11	EVC2	WDR35	CUL7	GLI3	NEK1	FGFR3	EVC	SCARF2	MAMLD1	POR	IRF6	FGFR2	DHCR7	LMNA	PTDSS1
HP_FEEDING_DIFFICULTIES_IN_INFANCY	http://www.gsea-msigdb.org/gsea/msigdb/cards/HP_FEEDING_DIFFICULTIES_IN_INFANCY	FGFR1	TCTN3	CDKN1C	SOS1	TP63	SETBP1	CHD7	FGFR2	TALDO1	PTPN11	DHCR7	CREBBP	FLNA	B3GLCT	PEX1	BCOR	BMP4	IRF6	HESX1	MKS1	WFS1	CEP41	HSD17B4	DYNC2H1	TSPYL1	ATRX	WWOX	EPG5	FAT4
ZSCAN30_TARGET_GENES	http://www.gsea-msigdb.org/gsea/msigdb/cards/ZSCAN30_TARGET_GENES	H6PD	FGFR1	DNMT3B	EFNB1	SALL1	GLI3	NR3C1	WNT5A	LEPR	PTDSS1	ZEB2	TMEM70	PTPN11	BCOR	PBX1	B3GLCT
HP_ABNORMALITY_OF_THE_LOWER_URINARY_TRACT	http://www.gsea-msigdb.org/gsea/msigdb/cards/HP_ABNORMALITY_OF_THE_LOWER_URINARY_TRACT	WNT4	MKKS	MAMLD1	MYRF	ZEB2	DYNC2H1	TMEM70	GRIP1	FIG4	MKS1	GLI3	FAT4	MAP3K1	MED12	ATRX	SETBP1	FLNA	CYP11A1	PDE4D	POR	FBXL4	WDR35	RSPO1	BNC2	WFS1	PTDSS1	AR	SOX9	FGF10	LMNA	UBR1	PEX1	ESCO2	TCTN3	MID1	BMP4	FGFR3	VAMP7	CYB5A	EPG5	FGFR1	FGFR2	B3GLCT	HCCS	EVC	CREBBP	RBBP8	TP63	CHD4	WWOX	CDKN1C	FREM2	EFNB1	SALL1	CHD7	PTPN11	EVC2	SPECC1L	ZFPM2	CUL7	PBX1	DHCR7	HSD17B3	BCOR	WNT5A	PITX2	PCNT	TTC8	STAR	FRAS1
HP_ABNORMAL_EYEBROW_MORPHOLOGY	http://www.gsea-msigdb.org/gsea/msigdb/cards/HP_ABNORMAL_EYEBROW_MORPHOLOGY	TCTN3	CEP41	ZEB2	FIG4	TP63	BBS9	LMNA	CREBBP	FOXL2	FBXL4	FGFR1	TWIST2	TRIM32	BBS12	BCOR	BBS5	BBS7	SPECC1L	WDR35	RIPK4	SETBP1	TTC8	PCNT	ARL6	WNT4	MKS1	CHD7	TALDO1	CUL7	SOS1	SCARF2	ESCO2	BBS4	BBS2	MKKS	PEX1	FRAS1	BBS10
HP_ABNORMALITY_OF_THE_KIDNEY	http://www.gsea-msigdb.org/gsea/msigdb/cards/HP_ABNORMALITY_OF_THE_KIDNEY	SEMA3A	TCTN3	ZEB2	BCOR	FIG4	CEP41	ATRX	SETBP1	FAT4	POR	FBXL4	WDR35	WFS1	MKS1	KAT6B	SOX9	FGF10	MAP3K1	UBR1	HS6ST1	BBS12	GLI3	BMP4	BBS5	VAMP7	SPECC1L	B3GLCT	FGFR1	EVC	RBBP8	DYNC2H1	ESCO2	TTC8	LMNA	PEX1	ARL6	FREM2	BBS10	BBS4	SALL1	CHD7	PTPN11	ZFPM2	SOS1	CDKN1C	DHCR7	CREBBP	BBS2	TP63	MKKS	FGFR2	TRIM32	FGFR3	FRAS1	BBS9	FLNA	WNT4	ANOS1	GRIP1	ROR2	NEK1	DHCR24	BBS7	WNT5A	RIPK4	WDR11	CHD4	WWOX	HESX1	TMEM70	PBX1	BNC2	EVC2	TALDO1	IL17RD	HSD17B4	EPG5
HP_ABNORMAL_ANTERIOR_EYE_SEGMENT_MORPHOLOGY	http://www.gsea-msigdb.org/gsea/msigdb/cards/HP_ABNORMAL_ANTERIOR_EYE_SEGMENT_MORPHOLOGY	CEP41	ZEB2	TMEM70	FIG4	BBS2	LMNA	CREBBP	FBXL4	WDR35	MKS1	FGFR2	FGF10	BCOR	TCTN3	BMP4	B3GLCT	FGFR1	TP63	ESCO2	ARL6	WFS1	HCCS	SALL1	CHD7	SOS1	DHCR7	SCARF2	FOXL2	PITX2	PEX1	FLNA	BBS9	DYNC2H1	HHAT	TWIST2	FGFR3	EPG5	PDE4D	RIPK4	CHD4	TTC8	FRAS1
GOMF_DNA_BINDING_TRANSCRIPTION_FACTOR_BINDING	http://www.gsea-msigdb.org/gsea/msigdb/cards/GOMF_DNA_BINDING_TRANSCRIPTION_FACTOR_BINDING	CHD4	TTC8	BBS5	CREBBP	TRIM32	FLNA	ZFPM2	GRIP1	KAT6B	AR	PBX1	PITX2	BCOR	BBS7	BBS2	BBS4	RBBP8	SOX9	FOXL2	WFS1	BBS10	MKKS	MED12
GOMF_TRANSCRIPTION_FACTOR_BINDING	http://www.gsea-msigdb.org/gsea/msigdb/cards/GOMF_TRANSCRIPTION_FACTOR_BINDING	CHD4	TTC8	BBS5	CREBBP	TRIM32	FLNA	ZFPM2	GRIP1	KAT6B	AR	PBX1	PITX2	BCOR	BBS7	BBS2	BBS4	RBBP8	SOX9	FOXL2	WFS1	BBS10	MKKS	MED12
HP_RESPIRATORY_INSUFFICIENCY	http://www.gsea-msigdb.org/gsea/msigdb/cards/HP_RESPIRATORY_INSUFFICIENCY	LMNA	DYNC2H1	TMEM70	FLNA	FGFR2	FAT4	WDR35	FGFR1	NEK1	HCCS	FGFR3	SOX9	CHD7	WFS1	CUL7	GLI3	PBX1	MAMLD1	PEX1	FIG4	TSPYL1
HP_ANAL_ATRESIA	http://www.gsea-msigdb.org/gsea/msigdb/cards/HP_ANAL_ATRESIA	SPECC1L	MKKS	BCOR	MAMLD1	WDR35	UBR1	TWIST2	GLI3	FGFR2	MID1	PITX2	FREM2	DYNC2H1	FRAS1	CHD7	GRIP1	MKS1	SALL1	RIPK4	MED12	HCCS	B3GLCT	AR	TCTN3
HP_ABNORMAL_RIB_CAGE_MORPHOLOGY	http://www.gsea-msigdb.org/gsea/msigdb/cards/HP_ABNORMAL_RIB_CAGE_MORPHOLOGY	SOX9	SOS1	DYNC2H1	FIG4	WNT4	ROR2	AR	SALL1	SETBP1	CHD7	FLNA	PTPN11	EVC2	WDR35	EFNB1	CUL7	GLI3	NEK1	FGFR3	HHAT	EVC	SCARF2	FGFR2	LMNA	MAMLD1	BCOR	POR	PEX1	IRF6	MED12	DHCR7	PTDSS1
GOBP_DEVELOPMENTAL_GROWTH	http://www.gsea-msigdb.org/gsea/msigdb/cards/GOBP_DEVELOPMENTAL_GROWTH	CDKN1C	SEMA3A	TTC8	CYP19A1	EVC	FGF10	FGFR3	FGFR2	ZFPM2	GLI3	AR	LEPR	POR	ATRX	BNC2	CHD7	WDR11	PTPN11	BBS2	BBS4	SALL1	BMP4	SOS1	SOX9	FOXL2	WNT5A	MKKS	HESX1	MED12
HP_ABNORMALITY_OF_EPIPHYSIS_MORPHOLOGY	http://www.gsea-msigdb.org/gsea/msigdb/cards/HP_ABNORMALITY_OF_EPIPHYSIS_MORPHOLOGY	PEX1	RBBP8	EVC2	PDE4D	PTPN11	DHCR7	FGFR3	EVC	CREBBP	FLNA	WNT5A	SALL1	TRAIP	PCNT	NEK1	HESX1	CKAP2L	CYP19A1	DYNC2H1	POR	CDKN1C
TAATTA_CHX10_01	http://www.gsea-msigdb.org/gsea/msigdb/cards/TAATTA_CHX10_01	STAG3	MED12	CEP41	MID1	BNC2	PCNT	SEMA3A	KAT6B	SALL1	HESX1	ZEB2	PITX2	BMP4	RIPK4	WNT5A	HOXA4	TP63
BRUINS_UVC_RESPONSE_LATE	http://www.gsea-msigdb.org/gsea/msigdb/cards/BRUINS_UVC_RESPONSE_LATE	PTPN11	FIG4	NSMF	WWOX	ARL6	TALDO1	SPECC1L	EPG5	TCTN3	POR	HFE	SOS1
HP_ABNORMALITY_OF_THYROID_PHYSIOLOGY	http://www.gsea-msigdb.org/gsea/msigdb/cards/HP_ABNORMALITY_OF_THYROID_PHYSIOLOGY	HFE	CDKN1C	HESX1	STAR	SALL1	SETBP1	WFS1	PDE4D	UBR1	GLI3	FGFR1	HSD17B3	LEPR	KAT6B	BCOR	BMP4	WDR11	CHD7	B3GLCT
MZF1_TARGET_GENES	http://www.gsea-msigdb.org/gsea/msigdb/cards/MZF1_TARGET_GENES	SEMA3A	GLI3	PDE4D	WDR11	BBS4	FREM2	PTDSS1	KAT6B	PITX2	ZEB2	PBX1
HP_ABNORMALITY_OF_THE_BILIARY_SYSTEM	http://www.gsea-msigdb.org/gsea/msigdb/cards/HP_ABNORMALITY_OF_THE_BILIARY_SYSTEM	ARL6	HFE	MKS1	SPECC1L	UBR1	DHCR7	B3GLCT	PEX1	ESCO2	LMNA	HESX1	WDR35	HSD17B4
HP_ABNORMAL_EYELASH_MORPHOLOGY	http://www.gsea-msigdb.org/gsea/msigdb/cards/HP_ABNORMAL_EYELASH_MORPHOLOGY	ROR2	DNMT3B	TWIST2	WNT5A	TP63	LMNA	FIG4	CREBBP	FGFR1	HCCS	WDR35	RIPK4	FRAS1	DHCR7
HP_GLAUCOMA	http://www.gsea-msigdb.org/gsea/msigdb/cards/HP_GLAUCOMA	ARL6	RBBP8	FREM2	WFS1	FAT4	CREBBP	FGF10	TTC8	B3GLCT	PITX2	BCOR	PEX1	FGFR3	FLNA	TRAIP	PCNT	BBS2	FGFR2	HCCS	DHCR7	ESCO2
GOBP_REGULATION_OF_DEVELOPMENTAL_GROWTH	http://www.gsea-msigdb.org/gsea/msigdb/cards/GOBP_REGULATION_OF_DEVELOPMENTAL_GROWTH	SEMA3A	FGFR3	FGFR2	ZFPM2	AR	CHD7	BBS2	BBS4	BMP4	WNT5A	MKKS
HP_ABNORMAL_CORTICAL_GYRATION	http://www.gsea-msigdb.org/gsea/msigdb/cards/HP_ABNORMAL_CORTICAL_GYRATION	CEP41	ZEB2	FIG4	TRAIP	FAT4	NEK1	MKS1	DHCR24	PEX1	FRAS1	HSD17B4
HP_ABNORMAL_ODONTOID_TISSUE_MORPHOLOGY	http://www.gsea-msigdb.org/gsea/msigdb/cards/HP_ABNORMAL_ODONTOID_TISSUE_MORPHOLOGY	RBBP8	TP63	FGFR3	TRAIP	PCNT	FGFR2	PDE4D	HCCS	FGFR1	IRF6	PEX1	FGF10	PTDSS1	CREBBP	DHCR7	CUL7	WDR35
HP_SHORT_NOSE	http://www.gsea-msigdb.org/gsea/msigdb/cards/HP_SHORT_NOSE	POR	DNMT3B	ROR2	DHCR24	FGFR2	GLI3	WNT5A	FLNA	FGFR1	SPECC1L	CREBBP	ATRX	B3GLCT	SETBP1	PDE4D	RIPK4	TCTN3	CDKN1C	UBR1
HP_PROPORTIONATE_SHORT_STATURE	http://www.gsea-msigdb.org/gsea/msigdb/cards/HP_PROPORTIONATE_SHORT_STATURE	PDE4D	HCCS	EVC2	CKAP2L	WNT5A	FGFR3	EVC	HHAT	FGFR1	PTDSS1	DHCR24	TCTN3	KAT6B
HP_ABNORMAL_URETER_PHYSIOLOGY	http://www.gsea-msigdb.org/gsea/msigdb/cards/HP_ABNORMAL_URETER_PHYSIOLOGY	TP63	ZEB2	FGFR3	FLNA	SALL1	FGFR2	CHD7	ATRX	BNC2	PBX1	CREBBP	CDKN1C	DHCR7	SETBP1	FGF10	POR	CHD4
GGGTGGRR_PAX4_03	http://www.gsea-msigdb.org/gsea/msigdb/cards/GGGTGGRR_PAX4_03	STAG3	MED12	ZFPM2	FGFR1	SALL1	DNMT3B	NR3C1	PITX2	EFNB1	HOXA10	BMP4	DHCR24	PBX1	WNT5A	HOXB6	SCARF2
GOBP_CELL_CELL_SIGNALING_BY_WNT	http://www.gsea-msigdb.org/gsea/msigdb/cards/GOBP_CELL_CELL_SIGNALING_BY_WNT	FGF10	FGFR2	GLI3	RSPO1	ROR2	WWOX	WNT4	MKS1	SALL1	SOX9	WNT5A	ARL6	HESX1	ZEB2	MED12
HP_IRIS_COLOBOMA	http://www.gsea-msigdb.org/gsea/msigdb/cards/HP_IRIS_COLOBOMA	BCOR	FGFR1	CEP41	BMP4	ZEB2	FGFR2	CHD7	MKS1	HCCS	B3GLCT	SALL1	FLNA	DHCR7
MIR6809_3P	http://www.gsea-msigdb.org/gsea/msigdb/cards/MIR6809_3P	MID1	ATF3	GRIP1	BCOR	IL17RD	SETBP1	B3GLCT	PDE4D	EVC	BNC2
HP_HYDROURETER	http://www.gsea-msigdb.org/gsea/msigdb/cards/HP_HYDROURETER	MKKS	BCOR	EVC2	EVC	FLNA	GLI3	WFS1	TP63	RIPK4	SETBP1
HP_COGNITIVE_IMPAIRMENT	http://www.gsea-msigdb.org/gsea/msigdb/cards/HP_COGNITIVE_IMPAIRMENT	HSD17B4	FGFR1	WWOX	TRAIP	CREBBP	FGFR3	RBBP8	BBS12	BBS10	IRF6	FLNA	WFS1	BBS5	PEX1	PCNT	TTC8	HFE
TRAVAGLINI_LUNG_PROXIMAL_CILIATED_CELL	http://www.gsea-msigdb.org/gsea/msigdb/cards/TRAVAGLINI_LUNG_PROXIMAL_CILIATED_CELL	DYNC2H1	CEP41	WDR35	IRF6	MKS1	NEK1	BBS2	STAG3	ARL6	BBS4	BBS9	MKKS	CHD4
ZBTB7B_TARGET_GENES	http://www.gsea-msigdb.org/gsea/msigdb/cards/ZBTB7B_TARGET_GENES	MKS1	CUL7	ATRX	CEP41	CHD4	ARL6	SOS1	WDR35	TCTN3	BBS9	VAMP7	PSMC3IP	BBS7	BBS4	IL17RD	LMNA	BBS5	BBS12	BCOR	PBX1	WWOX	DYNC2H1	TSPYL1
HP_ABNORMALITY_OF_EARLOBE	http://www.gsea-msigdb.org/gsea/msigdb/cards/HP_ABNORMALITY_OF_EARLOBE	FIG4	HCCS	ESCO2	RBBP8	ZEB2	BMP4	GLI3	TRAIP	DHCR24	PCNT	FGFR2	CREBBP	POR	SETBP1	CHD7
GOBP_GROWTH	http://www.gsea-msigdb.org/gsea/msigdb/cards/GOBP_GROWTH	CDKN1C	SEMA3A	TTC8	CYP19A1	EVC	FGF10	FGFR3	FGFR2	TRIM32	ZFPM2	AMH	GLI3	AR	LEPR	POR	ATRX	BNC2	CHD7	WDR11	PTPN11	BBS2	BBS4	SALL1	BMP4	SOS1	SOX9	FOXL2	WFS1	WNT5A	MKKS	HESX1	MED12
HP_ABNORMAL_NASOLACRIMAL_SYSTEM_MORPHOLOGY	http://www.gsea-msigdb.org/gsea/msigdb/cards/HP_ABNORMAL_NASOLACRIMAL_SYSTEM_MORPHOLOGY	FRAS1	PTDSS1	GRIP1	TP63	HCCS	CREBBP	UBR1	FGFR2	FGF10	FGFR3	FOXL2	FREM2	FGFR1	PEX1	KAT6B
HP_ABNORMALITY_OF_THE_CERVICAL_SPINE	http://www.gsea-msigdb.org/gsea/msigdb/cards/HP_ABNORMALITY_OF_THE_CERVICAL_SPINE	ARL6	FGFR1	SOX9	BBS9	MKS1	WNT4	ROR2	MED12	SETBP1	PTPN11	TALDO1	ATRX	EFNB1	CUL7	SOS1	FGFR3	HESX1	CREBBP	B3GLCT	BBS4	BBS2	TRIM32	ESCO2	BBS12	WNT5A	BMP4	BBS5	BBS7	MKKS	WDR35	FGFR2	RIPK4	DHCR7	TTC8	BBS10
HP_APLASIA_HYPOPLASIA_OF_THE_RADIUS	http://www.gsea-msigdb.org/gsea/msigdb/cards/HP_APLASIA_HYPOPLASIA_OF_THE_RADIUS	FGFR3	CHD7	FGF10	GLI3	FGFR1	PDE4D	RIPK4	FGFR2	DHCR7	ESCO2
HP_DEVIATION_OF_THE_HAND_OR_OF_FINGERS_OF_THE_HAND	http://www.gsea-msigdb.org/gsea/msigdb/cards/HP_DEVIATION_OF_THE_HAND_OR_OF_FINGERS_OF_THE_HAND	LMNA	ARL6	RBBP8	TCTN3	TP63	ZEB2	CDKN1C	EFNB1	SOS1	MKS1	GLI3	ROR2	MED12	FGFR3	CREBBP	ATRX	SALL1	SETBP1	CHD7	FLNA	PTPN11	EVC2	UBR1	CUL7	DHCR7	FGF10	B3GLCT	BCOR	PEX1	ESCO2	BMP4	WNT5A	ZFPM2	EVC	FGFR2	CKAP2L	TRAIP	PCNT	NEK1	SPECC1L	WDR35	KAT6B
HP_ADVANCED_ERUPTION_OF_TEETH	http://www.gsea-msigdb.org/gsea/msigdb/cards/HP_ADVANCED_ERUPTION_OF_TEETH	LMNA	FGFR2	MKS1	EVC2	SPECC1L	NEK1	DHCR7	GLI3	CREBBP	FLNA	EVC
LHX9_TARGET_GENES	http://www.gsea-msigdb.org/gsea/msigdb/cards/LHX9_TARGET_GENES	SEMA3A	RBBP8	HARS2	BBS9	BMP4	MKKS	PEX1	KAT6B	ATF3	TMEM70	PBX1	WWOX
HP_ABNORMALITY_OF_THE_AMNIOTIC_FLUID	http://www.gsea-msigdb.org/gsea/msigdb/cards/HP_ABNORMALITY_OF_THE_AMNIOTIC_FLUID	WNT4	TP63	CDKN1C	TMEM70	TRAIP	FIG4	MKS1	CHD7	TALDO1	POR	GLI3	SOS1	PBX1	FGFR3	BNC2	CREBBP	KAT6B	B3GLCT	LMNA	MAMLD1	ESCO2	IRF6	TCTN3	SOX9	WDR35	HSD17B4	DHCR7
GOBP_NEUROGENESIS	http://www.gsea-msigdb.org/gsea/msigdb/cards/GOBP_NEUROGENESIS	CDKN1C	SEMA3A	TTC8	EFNB1	FGF10	FGFR1	FGFR2	TRIM32	FLNA	GRIP1	NSMF	GLI3	GNRH1	ANOS1	LEPR	ROR2	OPHN1	PBX1	PITX2	WNT4	MKS1	CHD7	PTPN11	BBS4	SALL1	BMP4	SOS1	SOX9	MYRF	WNT5A	FAT4	DYNC2H1	HS6ST1	CUL7	FIG4	MED12
HP_BRACHYDACTYLY	http://www.gsea-msigdb.org/gsea/msigdb/cards/HP_BRACHYDACTYLY	FGFR1	ARL6	TCTN3	FGFR3	EFNB1	SOS1	WNT4	BBS4	ROR2	CHD7	PTPN11	PDE4D	ATRX	GLI3	NEK1	PTDSS1	FGFR2	KAT6B	B3GLCT	BBS5	LMNA	ESCO2	WNT5A	BMP4	EVC	PCNT	SPECC1L	WDR35	FLNA	EVC2	MED12	DYNC2H1	BBS9	DHCR7	ZFPM2	RBBP8	MKKS	POR
HP_PROMINENT_NASAL_BRIDGE	http://www.gsea-msigdb.org/gsea/msigdb/cards/HP_PROMINENT_NASAL_BRIDGE	ARL6	BBS12	BCOR	TCTN3	MKS1	CEP41	BBS5	BBS7	FGFR2	BBS9	PCNT	SPECC1L	FGFR3	KAT6B	MKKS	CKAP2L	MED12	TP63	TTC8	BBS4	BBS2	TRIM32	BBS10
HP_ABNORMAL_VENTRICULAR_SEPTUM_MORPHOLOGY	http://www.gsea-msigdb.org/gsea/msigdb/cards/HP_ABNORMAL_VENTRICULAR_SEPTUM_MORPHOLOGY	WNT4	FGFR1	MYRF	ZEB2	TRAIP	FIG4	FGFR2	ROR2	ATRX	HCCS	TALDO1	SPECC1L	TCTN3	UBR1	GLI3	SOS1	NEK1	DHCR7	TP63	CREBBP	EVC2	KAT6B	B3GLCT	PEX1	ESCO2	BCOR	PTPN11	CKAP2L	CHD7	SALL1	EVC	MED12	MKKS	CHD4
GOMF_RNA_POLYMERASE_II_SPECIFIC_DNA_BINDING_TRANSCRIPTION_FACTOR_BINDING	http://www.gsea-msigdb.org/gsea/msigdb/cards/GOMF_RNA_POLYMERASE_II_SPECIFIC_DNA_BINDING_TRANSCRIPTION_FACTOR_BINDING	CHD4	TTC8	BBS5	CREBBP	TRIM32	ZFPM2	GRIP1	KAT6B	AR	PITX2	BBS7	BBS2	BBS4	RBBP8	FOXL2	BBS10	MKKS	MED12
HP_ANTERIORLY_PLACED_ANUS	http://www.gsea-msigdb.org/gsea/msigdb/cards/HP_ANTERIORLY_PLACED_ANUS	POR	UBR1	MED12	FGFR2	ESCO2	GLI3	HCCS	CHD4	PTDSS1	B3GLCT	SALL1	SETBP1	FAT4
GOCC_CHROMOSOME	http://www.gsea-msigdb.org/gsea/msigdb/cards/GOCC_CHROMOSOME	TRAIP	STAG3	CHD4	CREBBP	ESCO2	DMRT1	ZFPM2	KAT6B	MCM9	NSMF	NR3C1	PSMC3IP	HOXA4	HOXA10	HOXB6	IRF6	AR	LMNA	ATF3	PBX1	PITX2	ATRX	BNC2	RBBP8	SALL1	SOX9	FOXL2	TSPYL1	CBX2	TP63	HESX1	ZEB2
HP_ABNORMALITY_OF_THE_INCISOR	http://www.gsea-msigdb.org/gsea/msigdb/cards/HP_ABNORMALITY_OF_THE_INCISOR	FGFR1	IRF6	BCOR	BMP4	TP63	EVC	NEK1	FGFR2	ATRX	RIPK4	EVC2	CREBBP	FGFR3	FGF10	B3GLCT
GOBP_LIPID_BIOSYNTHETIC_PROCESS	http://www.gsea-msigdb.org/gsea/msigdb/cards/GOBP_LIPID_BIOSYNTHETIC_PROCESS	AKR1C4	CYP11A1	CYP19A1	DHCR7	DHCR24	HSD17B3	PBX1	WNT4	POR	STAR	H6PD	PTDSS1	FIG4
GOBP_PROGRAMMED_CELL_DEATH	http://www.gsea-msigdb.org/gsea/msigdb/cards/GOBP_PROGRAMMED_CELL_DEATH	TRAIP	SEMA3A	TWIST2	DHCR24	FGF10	FGFR1	FGFR3	FGFR2	TRIM32	FLNA	NSMF	TCTN3	GLI3	NR3C1	AR	LMNA	ATF3	WWOX	WNT4	POR	BMP4	SOX9	FOXL2	WFS1	WNT5A	TP63
GOBP_REGULATION_OF_CELL_DEATH	http://www.gsea-msigdb.org/gsea/msigdb/cards/GOBP_REGULATION_OF_CELL_DEATH	TWIST2	DHCR24	FGF10	FGFR1	FGFR2	TRIM32	FLNA	ZFPM2	NSMF	TCTN3	GLI3	AR	LMNA	ATF3	WWOX	WNT4	POR	BMP4	SOX9	FOXL2	WFS1	WNT5A	TP63
HP_DISPROPORTIONATE_SHORT_LIMB_SHORT_STATURE	http://www.gsea-msigdb.org/gsea/msigdb/cards/HP_DISPROPORTIONATE_SHORT_LIMB_SHORT_STATURE	FGFR3	EVC	WDR35	DHCR24	DYNC2H1	FGFR1	EVC2	ROR2	DHCR7	SOX9	WNT5A	B3GLCT
HP_ABNORMALITY_OF_THE_URINARY_SYSTEM_PHYSIOLOGY	http://www.gsea-msigdb.org/gsea/msigdb/cards/HP_ABNORMALITY_OF_THE_URINARY_SYSTEM_PHYSIOLOGY	BCOR	TMEM70	FIG4	BBS9	STAR	CYP11A1	FBXL4	FGFR1	SOX9	MAP3K1	HFE	TRIM32	PEX1	BBS12	BBS5	BBS7	VAMP7	CREBBP	TP63	DYNC2H1	TTC8	ATRX	CHD4	LMNA	ARL6	BBS10	TRAIP	WWOX	SALL1	ZFPM2	PBX1	BNC2	BBS4	BBS2	FGFR2	MKS1	CHD7	MKKS	WDR35	WFS1	CDKN1C	EPG5
GOBP_ANATOMICAL_STRUCTURE_FORMATION_INVOLVED_IN_MORPHOGENESIS	http://www.gsea-msigdb.org/gsea/msigdb/cards/GOBP_ANATOMICAL_STRUCTURE_FORMATION_INVOLVED_IN_MORPHOGENESIS	CYP19A1	FGF10	FGFR2	FLNA	GLI3	AR	LEPR	ROR2	OPHN1	WNT4	MKS1	PTPN11	BBS4	SALL1	BMP4	SOX9	WNT5A	TP63	HESX1	HS6ST1	FIG4	MED12
HP_SHORT_PALM	http://www.gsea-msigdb.org/gsea/msigdb/cards/HP_SHORT_PALM	LMNA	ROR2	WDR35	WNT5A	FGFR3	FGFR1	EVC	DYNC2H1	EVC2	PTDSS1	FLNA	FGFR2	KAT6B	B3GLCT
HP_APLASIA_HYPOPLASIA_INVOLVING_THE_SKELETON	http://www.gsea-msigdb.org/gsea/msigdb/cards/HP_APLASIA_HYPOPLASIA_INVOLVING_THE_SKELETON	TCTN3	LMNA	SOS1	TMEM70	FIG4	MED12	CREBBP	ATRX	SETBP1	PDE4D	FBXL4	WDR35	FGFR3	FGFR2	MKS1	PTDSS1	KAT6B	FGF10	TOE1	DNMT3B	BCOR	GLI3	BMP4	TP63	SPECC1L	B3GLCT	EVC	RBBP8	DYNC2H1	ESCO2	POR	PCNT	FAT4	ARL6	SALL1	PTPN11	EVC2	FLNA	DHCR7	SCARF2	SOX9	WNT5A	IRF6	FGFR1	TWIST2	ROR2	DHCR24	NEK1	HHAT	PEX1	TRAIP	EPG5	HESX1	HCCS	RIPK4	CHD4	GRIP1	CDKN1C	EFNB1	CUL7	CHD7	FRAS1	HSD17B4
HP_EXTERNAL_GENITAL_HYPOPLASIA	http://www.gsea-msigdb.org/gsea/msigdb/cards/HP_EXTERNAL_GENITAL_HYPOPLASIA	SEMA3A	MAMLD1	ANOS1	MYRF	ZEB2	DYNC2H1	GRIP1	FIG4	BBS9	MKS1	CEP41	FAT4	HESX1	ROR2	LMNA	ATRX	SETBP1	CYP11A1	POR	WDR35	RSPO1	MKKS	NEK1	FGFR1	PTDSS1	AR	KAT6B	SOX9	MAP3K1	TOE1	TWIST2	TRIM32	UBR1	HS6ST1	BBS12	GLI3	BMP4	WDR11	BBS5	BBS7	VAMP7	CYB5A	WNT5A	B3GLCT	OPHN1	RIPK4	TP63	TTC8	CHD4	TCTN3	GNRH1	ARL6	CDKN1C	FREM2	BBS4	LHCGR	WWOX	IRF6	HCCS	SALL1	CHD7	FGFR2	NSMF	PTPN11	ZFPM2	CUL7	PBX1	DHCR7	BBS2	TSPYL1	LEPR	MED12	IL17RD	FRAS1	PEX1	BBS10
HP_SHORT_DIGIT	http://www.gsea-msigdb.org/gsea/msigdb/cards/HP_SHORT_DIGIT	TCTN3	SOS1	FIG4	FGFR2	ROR2	SETBP1	FLNA	PDE4D	FGFR3	ATRX	NEK1	FGFR1	MED12	PTDSS1	KAT6B	LMNA	ESCO2	BCOR	BMP4	EVC	HESX1	SPECC1L	WDR35	WNT5A	B3GLCT	EVC2	DYNC2H1	RIPK4	RBBP8	POR	GRIP1	PCNT	ARL6	CDKN1C	EFNB1	WNT4	BBS4	CHD7	PTPN11	CUL7	GLI3	DHCR7	FGF10	BBS5	SOX9	BBS9	ZFPM2	MKKS
GOCC_CHROMATIN	http://www.gsea-msigdb.org/gsea/msigdb/cards/GOCC_CHROMATIN	STAG3	CHD4	CREBBP	ESCO2	DMRT1	ZFPM2	KAT6B	NSMF	NR3C1	HOXA4	HOXA10	HOXB6	IRF6	AR	ATF3	PBX1	PITX2	ATRX	BNC2	SALL1	SOX9	FOXL2	TSPYL1	CBX2	TP63	HESX1	ZEB2
GOBP_CELL_PROJECTION_ORGANIZATION	http://www.gsea-msigdb.org/gsea/msigdb/cards/GOBP_CELL_PROJECTION_ORGANIZATION	SEMA3A	TTC8	BBS5	BBS12	EFNB1	FGFR2	TRIM32	FLNA	GRIP1	NSMF	TCTN3	BBS9	GLI3	ANOS1	NEK1	ROR2	OPHN1	PCNT	MKS1	BBS7	WDR11	WDR35	PTPN11	BBS2	BBS4	SOS1	WNT5A	DYNC2H1	BBS10	MKKS	ARL6	CEP41	CUL7	FIG4
HP_AGENESIS_OF_CORPUS_CALLOSUM	http://www.gsea-msigdb.org/gsea/msigdb/cards/HP_AGENESIS_OF_CORPUS_CALLOSUM	HESX1	DHCR24	CEP41	ZEB2	DYNC2H1	FIG4	MKS1	FGFR2	MED12	HCCS	SALL1	FGFR1	SPECC1L	CYP11A1	WDR35	EFNB1	PTDSS1	CREBBP	KAT6B	B3GLCT	GLI3	BMP4	MID1	EPG5	ATRX	FAT4
TTANTCA_UNKNOWN	http://www.gsea-msigdb.org/gsea/msigdb/cards/TTANTCA_UNKNOWN	BNC2	ZFPM2	SEMA3A	B3GLCT	WNT4	FGFR1	SALL1	PDE4D	ZEB2	PITX2	BMP4	RIPK4	FGF10	HOXB6	MKS1
GOBP_NEURON_DEVELOPMENT	http://www.gsea-msigdb.org/gsea/msigdb/cards/GOBP_NEURON_DEVELOPMENT	CDKN1C	SEMA3A	TTC8	EFNB1	FGFR2	TRIM32	FLNA	GRIP1	NSMF	GLI3	ANOS1	ROR2	OPHN1	PBX1	MKS1	PTPN11	BBS4	SOS1	WNT5A	HS6ST1	CUL7	FIG4
GAO_LARGE_INTESTINE_ADULT_CJ_IMMUNE_CELLS	http://www.gsea-msigdb.org/gsea/msigdb/cards/GAO_LARGE_INTESTINE_ADULT_CJ_IMMUNE_CELLS	BMP4	DYNC2H1	FGFR1	FLNA	GLI3	HS6ST1	SALL1	SCARF2	WDR35	WFS1	WNT5A	ZEB2
HP_ABNORMALITY_OF_THE_PHALANGES_OF_THE_TOES	http://www.gsea-msigdb.org/gsea/msigdb/cards/HP_ABNORMALITY_OF_THE_PHALANGES_OF_THE_TOES	GLI3	FGFR2	ROR2	FGFR1	LMNA	EFNB1	RIPK4	FIG4	CREBBP	NEK1	SOX9	TP63	SALL1	FGFR3
HP_DECREASED_HEAD_CIRCUMFERENCE	http://www.gsea-msigdb.org/gsea/msigdb/cards/HP_DECREASED_HEAD_CIRCUMFERENCE	ZEB2	FIG4	ATRX	POR	FBXL4	MKS1	WWOX	KAT6B	TOE1	UBR1	TCTN3	BMP4	FGFR1	CKAP2L	B3GLCT	CYB5A	RBBP8	ESCO2	PCNT	FAT4	FREM2	HCCS	CHD7	DHCR7	CREBBP	BCOR	FRAS1	DHCR24	GRIP1	HHAT	TRAIP	EPG5	RIPK4	PTDSS1	FGFR3	EFNB1	PSMC3IP	TMEM70	PEX1	SALL1
HP_CEREBELLAR_MALFORMATION	http://www.gsea-msigdb.org/gsea/msigdb/cards/HP_CEREBELLAR_MALFORMATION	FGFR1	TCTN3	FGFR3	FGFR2	BCOR	ZEB2	DYNC2H1	MKS1	SALL1	SETBP1	CHD7	EVC2	OPHN1	POR	WDR35	CREBBP	CDKN1C	DHCR7	EVC	GLI3	FLNA	CHD4
GOBP_CILIUM_ORGANIZATION	http://www.gsea-msigdb.org/gsea/msigdb/cards/GOBP_CILIUM_ORGANIZATION	TTC8	BBS5	BBS12	FLNA	TCTN3	BBS9	NEK1	PCNT	MKS1	BBS7	WDR11	WDR35	BBS2	BBS4	DYNC2H1	BBS10	MKKS	ARL6	CEP41
HP_HERNIA	http://www.gsea-msigdb.org/gsea/msigdb/cards/HP_HERNIA	WNT4	FGFR1	MAMLD1	TP63	CDKN1C	FREM2	EFNB1	DYNC2H1	TMEM70	GRIP1	TRAIP	MKS1	AMH	DNMT3B	ROR2	MED12	CREBBP	FLNA	ATRX	HCCS	SETBP1	ZFPM2	SPECC1L	WDR35	GLI3	PBX1	PTDSS1	B3GLCT	TWIST2	IRF6	BCOR	WNT5A	CHD7	SALL1	HESX1	AR	FRAS1	RIPK4	DHCR7	FGFR2
HP_JOINT_DISLOCATION	http://www.gsea-msigdb.org/gsea/msigdb/cards/HP_JOINT_DISLOCATION	MKKS	SOX9	FIG4	GLI3	ROR2	LMNA	FLNA	CUL7	DHCR7	FGFR1	SCARF2	CREBBP	KAT6B	WNT5A	TCTN3
HP_ABNORMAL_LOWER_LIMB_BONE_MORPHOLOGY	http://www.gsea-msigdb.org/gsea/msigdb/cards/HP_ABNORMAL_LOWER_LIMB_BONE_MORPHOLOGY	TCTN3	CEP41	ZEB2	LMNA	DYNC2H1	FIG4	MKS1	GLI3	FAT4	FGFR2	ROR2	ATRX	SETBP1	FLNA	PDE4D	POR	FBXL4	WDR35	NEK1	FGFR3	DHCR24	KAT6B	TP63	PEX1	EVC	FGFR1	HESX1	SPECC1L	WNT5A	B3GLCT	CREBBP	RIPK4	EVC2	ESCO2	CHD4	GRIP1	PCNT	ARL6	SOX9	EFNB1	SALL1	CHD7	DHCR7	BBS2	SCARF2	CUL7	BMP4	BBS9	MKKS
HP_ABNORMAL_MYOCARDIUM_MORPHOLOGY	http://www.gsea-msigdb.org/gsea/msigdb/cards/HP_ABNORMAL_MYOCARDIUM_MORPHOLOGY	LMNA	TMEM70	FIG4	STAR	FBXL4	WFS1	KAT6B	EPG5	HCCS	HFE	PTPN11	UBR1	SOS1	CDKN1C	BBS2	PEX1
HP_ABNORMAL_LUNG_DEVELOPMENT	http://www.gsea-msigdb.org/gsea/msigdb/cards/HP_ABNORMAL_LUNG_DEVELOPMENT	WNT4	MKKS	FGFR1	PEX1	GLI3	MYRF	FREM2	DYNC2H1	FLNA	GRIP1	MKS1	KAT6B	WDR35	SETBP1	ZFPM2	SPECC1L	EVC	BCOR	NEK1	DHCR7	FGFR3	FRAS1	EVC2	LMNA	TCTN3
HP_DEVIATION_OF_TOES	http://www.gsea-msigdb.org/gsea/msigdb/cards/HP_DEVIATION_OF_TOES	FGFR2	ZEB2	SALL1	FGFR3	TP63	FGFR1	CKAP2L	FLNA	SCARF2	MED12	CREBBP	RBBP8	WWOX
GOBP_NEGATIVE_REGULATION_OF_CELL_POPULATION_PROLIFERATION	http://www.gsea-msigdb.org/gsea/msigdb/cards/GOBP_NEGATIVE_REGULATION_OF_CELL_POPULATION_PROLIFERATION	CDKN1C	DHCR24	FGF10	FGFR2	TRIM32	GLI3	IRF6	AR	LMNA	ROR2	BMP4	SOX9	WNT5A
HP_ABNORMAL_UMBILICUS_MORPHOLOGY	http://www.gsea-msigdb.org/gsea/msigdb/cards/HP_ABNORMAL_UMBILICUS_MORPHOLOGY	GLI3	ROR2	IRF6	BCOR	TP63	WNT5A	FREM2	CHD7	TMEM70	GRIP1	SALL1	HESX1	DNMT3B	SPECC1L	MED12	LMNA	CREBBP	ATRX	B3GLCT	SETBP1	FLNA	EFNB1	FRAS1	RIPK4	FGFR2	TWIST2
GOBP_MUSCLE_STRUCTURE_DEVELOPMENT	http://www.gsea-msigdb.org/gsea/msigdb/cards/GOBP_MUSCLE_STRUCTURE_DEVELOPMENT	EVC	FGF10	FGFR2	TRIM32	ZFPM2	LMNA	ATF3	WNT4	CHD7	BMP4	SOX9	FOXL2	WNT5A
GOBP_HEART_DEVELOPMENT	http://www.gsea-msigdb.org/gsea/msigdb/cards/GOBP_HEART_DEVELOPMENT	BBS5	FGFR2	FLNA	ZFPM2	GLI3	FREM2	LMNA	PITX2	BCOR	MKS1	BBS7	CHD7	WDR11	PTPN11	BBS4	SALL1	BMP4	SOS1	SOX9	WNT5A	DYNC2H1	MKKS	MED12
HP_ABNORMALITY_OF_THE_THYROID_GLAND	http://www.gsea-msigdb.org/gsea/msigdb/cards/HP_ABNORMALITY_OF_THE_THYROID_GLAND	LMNA	HFE	CDKN1C	HESX1	STAR	SALL1	SETBP1	WFS1	PDE4D	UBR1	GLI3	FGFR1	HSD17B3	LEPR	KAT6B	BCOR	BMP4	WDR11	CHD7	B3GLCT
DODD_NASOPHARYNGEAL_CARCINOMA_UP	http://www.gsea-msigdb.org/gsea/msigdb/cards/DODD_NASOPHARYNGEAL_CARCINOMA_UP	POR	BBS4	DYNC2H1	MAP3K1	RIPK4	BBS9	DHCR24	MKS1	STAG3	WFS1
HP_ABNORMAL_FOREARM_BONE_MORPHOLOGY	http://www.gsea-msigdb.org/gsea/msigdb/cards/HP_ABNORMAL_FOREARM_BONE_MORPHOLOGY	POR	GLI3	FGFR3	SCARF2	CHD7	FGF10	PDE4D	PCNT	RIPK4	FGFR2	ESCO2	DYNC2H1	CUL7	FLNA
HP_ECTRODACTYLY	http://www.gsea-msigdb.org/gsea/msigdb/cards/HP_ECTRODACTYLY	HSD17B4	TP63	GLI3	FGFR1	ROR2	DHCR7	MED12	CDKN1C	FGFR3	FGFR2	TCTN3	IRF6
HP_HYDROCEPHALUS	http://www.gsea-msigdb.org/gsea/msigdb/cards/HP_HYDROCEPHALUS	FGFR1	FGFR3	DHCR24	CEP41	FIG4	MKS1	FGFR2	DNMT3B	MED12	HCCS	POR	FLNA	DHCR7	PTDSS1	B3GLCT	ESCO2	GLI3	TCTN3	SOX9	FRAS1
GOBP_POSITIVE_REGULATION_OF_MAPK_CASCADE	http://www.gsea-msigdb.org/gsea/msigdb/cards/GOBP_POSITIVE_REGULATION_OF_MAPK_CASCADE	SEMA3A	FGF10	FGFR1	FGFR3	FGFR2	AR	MID1	ROR2	PTPN11	BMP4	WNT5A
GOBP_CARTILAGE_DEVELOPMENT	http://www.gsea-msigdb.org/gsea/msigdb/cards/GOBP_CARTILAGE_DEVELOPMENT	EVC	FGFR3	GLI3	ROR2	POR	PTPN11	BMP4	SOX9	WNT5A	MKKS
HP_ABNORMAL_SIZE_OF_THE_PALPEBRAL_FISSURES	http://www.gsea-msigdb.org/gsea/msigdb/cards/HP_ABNORMAL_SIZE_OF_THE_PALPEBRAL_FISSURES	FAT4	FGFR1	HHAT	ROR2	CREBBP	FOXL2	SALL1	PDE4D	SCARF2	MED12	LMNA	KAT6B	BCOR	WNT5A	SOX9	TP63	B3GLCT	WDR35	RIPK4	CHD4	PCNT
MIR200B_3P	http://www.gsea-msigdb.org/gsea/msigdb/cards/MIR200B_3P	B3GLCT	LEPR	DNMT3B	GLI3	ZEB2	ZFPM2	MAP3K1	NR3C1	BNC2	CEP41
HP_ABNORMALITY_OF_MUSCLE_SIZE	http://www.gsea-msigdb.org/gsea/msigdb/cards/HP_ABNORMALITY_OF_MUSCLE_SIZE	LMNA	BBS9	ATRX	SETBP1	FBXL4	AR	TRIM32	PEX1	DNMT3B	BBS12	BBS5	BBS7	HESX1	WNT5A	NEK1	ZEB2	TTC8	ARL6	FIG4	CDKN1C	BBS4	BBS2	ROR2	MKS1	TOE1	MKKS	FLNA	BBS10
HP_ABNORMALITY_OF_THE_CEREBROSPINAL_FLUID	http://www.gsea-msigdb.org/gsea/msigdb/cards/HP_ABNORMALITY_OF_THE_CEREBROSPINAL_FLUID	DHCR24	CEP41	FIG4	MKS1	MED12	FLNA	FGFR2	FGFR3	FGFR1	PTDSS1	ESCO2	TCTN3	B3GLCT	HCCS	POR	DNMT3B	DHCR7	GLI3	SOX9	FRAS1
WP_JOUBERT_SYNDROME	http://www.gsea-msigdb.org/gsea/msigdb/cards/WP_JOUBERT_SYNDROME	BBS5	BBS9	TTC8	CEP41	BBS7	FLNA	TCTN3	PCNT	BBS2	BBS4	MKS1
HP_ABNORMALITY_OF_LIMB_EPIPHYSIS_MORPHOLOGY	http://www.gsea-msigdb.org/gsea/msigdb/cards/HP_ABNORMALITY_OF_LIMB_EPIPHYSIS_MORPHOLOGY	CREBBP	WNT5A	EVC	FLNA	SALL1	PCNT	NEK1	HESX1	POR	FGFR3	EVC2
GOBP_POSITIVE_REGULATION_OF_DEVELOPMENTAL_PROCESS	http://www.gsea-msigdb.org/gsea/msigdb/cards/GOBP_POSITIVE_REGULATION_OF_DEVELOPMENTAL_PROCESS	SEMA3A	DMRT1	FGF10	FGFR1	FGFR2	TRIM32	FLNA	ZFPM2	GRIP1	GLI3	AR	LMNA	ROR2	WNT4	POR	CHD7	BBS4	BMP4	SOX9	WNT5A	MKKS	TP63	CUL7	ZEB2
MIR200C_3P	http://www.gsea-msigdb.org/gsea/msigdb/cards/MIR200C_3P	B3GLCT	LEPR	DNMT3B	GLI3	ZEB2	ZFPM2	MAP3K1	NR3C1	BNC2	CEP41
HP_ABNORMALITY_OF_THE_NASAL_ALAE	http://www.gsea-msigdb.org/gsea/msigdb/cards/HP_ABNORMALITY_OF_THE_NASAL_ALAE	TCTN3	DHCR24	CEP41	TMEM70	GRIP1	FIG4	ROR2	CREBBP	ATRX	SETBP1	FGFR1	MED12	PDE4D	TWIST2	UBR1	POR	PEX1	DNMT3B	ESCO2	GLI3	MID1	CKAP2L	WNT5A	B3GLCT	RIPK4	FGFR2	PCNT	FGFR3	WDR35	FREM2	ARL6	CUL7	PBX1	DHCR7	SCARF2	MKS1	TTC8	BCOR	TP63	BBS2	FRAS1
GOBP_POSITIVE_REGULATION_OF_RNA_METABOLIC_PROCESS	http://www.gsea-msigdb.org/gsea/msigdb/cards/GOBP_POSITIVE_REGULATION_OF_RNA_METABOLIC_PROCESS	CDKN1C	CREBBP	DMRT1	FGF10	FGFR2	TRIM32	ZFPM2	KAT6B	GLI3	NR3C1	PSMC3IP	HOXA10	IRF6	AR	ATF3	ROR2	PBX1	WWOX	PITX2	WNT4	ATRX	CHD7	SALL1	BMP4	SOX9	FOXL2	MYRF	WNT5A	TP63	ZEB2	MED12
GOBP_REGULATION_OF_CELL_DIFFERENTIATION	http://www.gsea-msigdb.org/gsea/msigdb/cards/GOBP_REGULATION_OF_CELL_DIFFERENTIATION	CDKN1C	SEMA3A	TWIST2	BBS12	FGF10	FGFR1	FGFR2	TRIM32	FLNA	ZFPM2	GLI3	AR	ROR2	PBX1	WNT4	POR	IL17RD	CHD7	PTPN11	BMP4	SOS1	SOX9	WNT5A	TP63	CUL7	ZEB2
HP_BROAD_FINGER	http://www.gsea-msigdb.org/gsea/msigdb/cards/HP_BROAD_FINGER	GLI3	ROR2	FGFR2	SALL1	FGFR1	MED12	FGFR3	WNT5A	FLNA	CREBBP
HP_APLASIA_HYPOPLASIA_INVOLVING_THE_METACARPAL_BONES	http://www.gsea-msigdb.org/gsea/msigdb/cards/HP_APLASIA_HYPOPLASIA_INVOLVING_THE_METACARPAL_BONES	ROR2	GLI3	FIG4	HHAT	FAT4	PCNT	FGFR1	SETBP1	PDE4D	FLNA	TWIST2	RIPK4	TP63	POR	B3GLCT
GOBP_VASCULATURE_DEVELOPMENT	http://www.gsea-msigdb.org/gsea/msigdb/cards/GOBP_VASCULATURE_DEVELOPMENT	FGF10	FGFR2	FLNA	ZFPM2	GLI3	LEPR	WNT4	CHD7	BMP4	SOS1	WNT5A	DYNC2H1	HS6ST1	CUL7
GOBP_POSITIVE_REGULATION_OF_CELL_DIFFERENTIATION	http://www.gsea-msigdb.org/gsea/msigdb/cards/GOBP_POSITIVE_REGULATION_OF_CELL_DIFFERENTIATION	FGFR1	TRIM32	FLNA	GLI3	AR	ROR2	WNT4	POR	BMP4	SOX9	TP63	CUL7	ZEB2
GOBP_POSITIVE_REGULATION_OF_MOLECULAR_FUNCTION	http://www.gsea-msigdb.org/gsea/msigdb/cards/GOBP_POSITIVE_REGULATION_OF_MOLECULAR_FUNCTION	FGF10	FGFR1	FGFR3	FGFR2	TRIM32	AMH	HFE	AR	ROR2	RIPK4	WNT4	POR	BMP4	SOS1	FOXL2	WNT5A
HP_ABNORMAL_TRACHEOBRONCHIAL_MORPHOLOGY	http://www.gsea-msigdb.org/gsea/msigdb/cards/HP_ABNORMAL_TRACHEOBRONCHIAL_MORPHOLOGY	SOX9	MYRF	ZEB2	FREM2	GRIP1	FGFR2	FAT4	CHD7	SPECC1L	POR	DNMT3B	FGFR1	HESX1	FRAS1	DHCR7	PCNT
GOCC_CILIARY_BASAL_BODY	http://www.gsea-msigdb.org/gsea/msigdb/cards/GOCC_CILIARY_BASAL_BODY	TTC8	BBS5	EVC	MKS1	BBS7	WDR11	WDR35	BBS2	BBS4	MKKS	CEP41
GOBP_MESENCHYME_DEVELOPMENT	http://www.gsea-msigdb.org/gsea/msigdb/cards/GOBP_MESENCHYME_DEVELOPMENT	SEMA3A	EFNB1	FGF10	FGFR1	FGFR2	FLNA	ZFPM2	AMH	PITX2	WNT4	IL17RD	BNC2	BMP4	SOX9	WNT5A	CUL7
GOBP_MULTICELLULAR_ORGANISMAL_HOMEOSTASIS	http://www.gsea-msigdb.org/gsea/msigdb/cards/GOBP_MULTICELLULAR_ORGANISMAL_HOMEOSTASIS	BBS12	TRIM32	HFE	LEPR	MKS1	PTPN11	BBS2	BBS4	SOX9	WFS1	BBS10	MKKS	TP63
HP_NEOPLASM	http://www.gsea-msigdb.org/gsea/msigdb/cards/HP_NEOPLASM	RSPO1	TCTN3	HFE	MAP3K1	SETBP1	PTPN11	FAT4	FGFR3	SOX9	GLI3	VAMP7	ATRX	EVC	FGFR1	ESCO2	FGFR2	DYNC2H1	POR	KAT6B	LMNA	ZFPM2	CDKN1C	DHCR7	CREBBP	SOS1	WNT5A	STAG3	FLNA	AR	DHCR24	STAR	NEK1	TP63	WWOX	EVC2	CHD7
RTAAACA_FREAC2_01	http://www.gsea-msigdb.org/gsea/msigdb/cards/RTAAACA_FREAC2_01	MID1	BNC2	CDKN1C	HESX1	NR3C1	PITX2	HOXA10	BMP4	PBX1	FGF10	HARS2
GOBP_CELL_ACTIVATION	http://www.gsea-msigdb.org/gsea/msigdb/cards/GOBP_CELL_ACTIVATION	EFNB1	FGF10	FLNA	GLI3	HFE	LEPR	PBX1	WNT4	CHD7	PTPN11	BMP4	SOS1	VAMP7	WNT5A
HP_AMBIGUOUS_GENITALIA	http://www.gsea-msigdb.org/gsea/msigdb/cards/HP_AMBIGUOUS_GENITALIA	CYP11A1	TWIST2	HCCS	POR	WNT4	WDR35	FGFR1	TCTN3	SOX9	RSPO1	ZFPM2	DHCR24	MYRF	GLI3	PBX1	NEK1	DHCR7	FREM2	AKR1C2	CYP19A1	RIPK4	MKS1	VAMP7	DYNC2H1	CKAP2L	IRF6	FRAS1	GRIP1	TRAIP	CYB5A	TSPYL1	AR	CEP41	TOE1	NR3C1	WWOX	HSD17B3	ATRX	AKR1C4	MAP3K1	CHD4
HP_ABNORMALITY_OF_URINE_HOMEOSTASIS	http://www.gsea-msigdb.org/gsea/msigdb/cards/HP_ABNORMALITY_OF_URINE_HOMEOSTASIS	BCOR	TMEM70	STAR	CYP11A1	FGFR1	HFE	PEX1	LMNA	FGFR2	CDKN1C
HP_ABNORMALITY_OF_FEMALE_EXTERNAL_GENITALIA	http://www.gsea-msigdb.org/gsea/msigdb/cards/HP_ABNORMALITY_OF_FEMALE_EXTERNAL_GENITALIA	PEX1	ESCO2	ROR2	DHCR24	WNT5A	FREM2	ZFPM2	TP63	VAMP7	IRF6	CHD7	GRIP1	CYP19A1	TRAIP	FIG4	MKS1	LMNA	TOE1	SPECC1L	MAP3K1	KAT6B	WWOX	HCCS	B3GLCT	POR	FGFR2	AR	TALDO1	CYP11A1	UBR1	RSPO1	SETBP1	TWIST2	FRAS1	PDE4D	RIPK4	SOX9	NR3C1	DHCR7	PCNT
HP_ABNORMALITY_OF_THE_ANTIHELIX	http://www.gsea-msigdb.org/gsea/msigdb/cards/HP_ABNORMALITY_OF_THE_ANTIHELIX	SALL1	FGFR1	EVC2	FLNA	FGFR3	CREBBP	POR	EVC	FGFR2	KAT6B
HP_NATAL_TOOTH	http://www.gsea-msigdb.org/gsea/msigdb/cards/HP_NATAL_TOOTH	GLI3	FGFR2	CREBBP	MKS1	LMNA	FLNA	SPECC1L	NEK1	EVC	EVC2
GOBP_CENTRAL_NERVOUS_SYSTEM_DEVELOPMENT	http://www.gsea-msigdb.org/gsea/msigdb/cards/GOBP_CENTRAL_NERVOUS_SYSTEM_DEVELOPMENT	SEMA3A	TTC8	FGF10	FGFR2	GLI3	ROR2	OPHN1	PBX1	PITX2	WNT4	ATRX	BBS7	CHD7	PTPN11	BBS2	BBS4	SALL1	BMP4	SOS1	SOX9	MYRF	WNT5A	FAT4	DYNC2H1	MKKS	HESX1	MED12
GOBP_RESPONSE_TO_CYTOKINE	http://www.gsea-msigdb.org/gsea/msigdb/cards/GOBP_RESPONSE_TO_CYTOKINE	TRAIP	TRIM32	LEPR	IL17RD	WDR35	PTPN11	BBS2	BBS4	SOS1	SOX9	WNT5A	MKKS
SKIL_TARGET_GENES	http://www.gsea-msigdb.org/gsea/msigdb/cards/SKIL_TARGET_GENES	FGFR2	STAG3	MCM9	TRIM32	POR	PEX1	PSMC3IP	HS6ST1	PTDSS1	KAT6B	LMNA	TALDO1	WWOX
UBN1_TARGET_GENES	http://www.gsea-msigdb.org/gsea/msigdb/cards/UBN1_TARGET_GENES	HCCS	CUL7	GLI3	PDE4D	WNT5A	SOS1	BBS7	BBS4	GRIP1	PTDSS1	BBS12	MCM9
HP_TREMOR	http://www.gsea-msigdb.org/gsea/msigdb/cards/HP_TREMOR	SEMA3A	ANOS1	TCTN3	CEP41	TMEM70	WFS1	WWOX	AR	HS6ST1	FGFR1	WDR11	HESX1	MKS1	CHD7	OPHN1	IL17RD
GOBP_HEAD_DEVELOPMENT	http://www.gsea-msigdb.org/gsea/msigdb/cards/GOBP_HEAD_DEVELOPMENT	SEMA3A	TTC8	FGF10	FGFR2	GLI3	OPHN1	PBX1	PITX2	WNT4	ATRX	MKS1	BBS7	CHD7	WDR11	PTPN11	BBS2	BBS4	SALL1	BMP4	SOS1	SOX9	WNT5A	FAT4	DYNC2H1	MKKS	HESX1
HP_BROAD_THUMB	http://www.gsea-msigdb.org/gsea/msigdb/cards/HP_BROAD_THUMB	FGFR2	GLI3	ROR2	FLNA	CREBBP	FGFR1	MED12	SALL1	FGFR3	WNT5A
HP_INGUINAL_HERNIA	http://www.gsea-msigdb.org/gsea/msigdb/cards/HP_INGUINAL_HERNIA	GLI3	ROR2	CDKN1C	WNT5A	TMEM70	FGFR1	AMH	MED12	CREBBP	B3GLCT	SETBP1	AR	SPECC1L	FLNA	WDR35	PTDSS1	TP63	RIPK4
HP_RENAL_AGENESIS	http://www.gsea-msigdb.org/gsea/msigdb/cards/HP_RENAL_AGENESIS	WNT4	HS6ST1	SEMA3A	ANOS1	TCTN3	CHD7	FREM2	MKS1	FGFR2	TP63	ATRX	HESX1	PTPN11	FGFR1	IL17RD	GLI3	PBX1	DHCR7	DHCR24	WDR11	FGFR3	FGF10	POR
HP_NEVUS	http://www.gsea-msigdb.org/gsea/msigdb/cards/HP_NEVUS	ROR2	TP63	FGFR2	WNT5A	SOS1	FGFR1	PTPN11	CDKN1C	FGFR3	PDE4D
HP_ABNORMAL_LIP_MORPHOLOGY	http://www.gsea-msigdb.org/gsea/msigdb/cards/HP_ABNORMAL_LIP_MORPHOLOGY	ZEB2	SOS1	TMEM70	FIG4	MED12	LMNA	CREBBP	FOXL2	ATRX	SETBP1	PDE4D	FAT4	FBXL4	WDR35	IRF6	PTDSS1	TOE1	BCOR	GLI3	MID1	TP63	FGFR1	CKAP2L	SPECC1L	B3GLCT	CYB5A	EVC	OPHN1	ESCO2	DYNC2H1	FREM2	CHD7	HESX1	DHCR7	SCARF2	TWIST2	WNT5A	PITX2	FLNA	FGFR2	FRAS1	ZFPM2	RIPK4	GRIP1	MKS1	ROR2	NEK1	POR	EPG5	TCTN3	WNT4	EVC2	TALDO1	PTPN11	EFNB1	CUL7	PBX1	KAT6B	HSD17B4
GOBP_POSITIVE_REGULATION_OF_PROTEIN_PHOSPHORYLATION	http://www.gsea-msigdb.org/gsea/msigdb/cards/GOBP_POSITIVE_REGULATION_OF_PROTEIN_PHOSPHORYLATION	FGF10	FGFR1	FGFR3	RSPO1	HFE	LEPR	ROR2	PTPN11	BMP4	SOX9	WNT5A
KEGG_PATHWAYS_IN_CANCER	http://www.gsea-msigdb.org/gsea/msigdb/cards/KEGG_PATHWAYS_IN_CANCER	FGFR2	FGFR3	FGFR1	FGF10	WNT4	WNT5A	CREBBP	SOS1	AR	BMP4	GLI3
MEBARKI_HCC_PROGENITOR_FZD8CRD_UP	http://www.gsea-msigdb.org/gsea/msigdb/cards/MEBARKI_HCC_PROGENITOR_FZD8CRD_UP	ATF3	BNC2	CKAP2L	DNMT3B	ESCO2	FGFR1	FIG4	IL17RD	ANOS1	MID1	PSMC3IP	TRAIP	ZEB2
GOBP_CIRCULATORY_SYSTEM_DEVELOPMENT	http://www.gsea-msigdb.org/gsea/msigdb/cards/GOBP_CIRCULATORY_SYSTEM_DEVELOPMENT	BBS5	FGF10	FGFR2	FLNA	ZFPM2	GLI3	FREM2	LEPR	LMNA	PITX2	WNT4	BCOR	MKS1	BBS7	CHD7	WDR11	PTPN11	BBS4	SALL1	BMP4	SOS1	SOX9	WNT5A	DYNC2H1	MKKS	HS6ST1	CUL7	MED12
GOBP_ORGAN_GROWTH	http://www.gsea-msigdb.org/gsea/msigdb/cards/GOBP_ORGAN_GROWTH	CYP19A1	EVC	FGF10	FGFR3	FGFR2	ZFPM2	AR	LEPR	POR	BNC2	PTPN11	SOX9
HP_SEVERE_SHORT_STATURE	http://www.gsea-msigdb.org/gsea/msigdb/cards/HP_SEVERE_SHORT_STATURE	HCCS	CKAP2L	WNT5A	FGFR3	HHAT	FGFR1	PTDSS1	DHCR24	TCTN3	KAT6B
GOBP_ORGANELLE_ASSEMBLY	http://www.gsea-msigdb.org/gsea/msigdb/cards/GOBP_ORGANELLE_ASSEMBLY	TTC8	BBS5	FLNA	TCTN3	BBS9	NEK1	PCNT	MKS1	BBS7	WDR11	WDR35	BBS2	BBS4	DYNC2H1	BBS10	MKKS	ARL6	CEP41
HP_ECLABION	http://www.gsea-msigdb.org/gsea/msigdb/cards/HP_ECLABION	FGFR1	FBXL4	IRF6	WDR35	SCARF2	PITX2	SPECC1L	ATRX	CREBBP	CUL7
GOBP_BIOLOGICAL_ADHESION	http://www.gsea-msigdb.org/gsea/msigdb/cards/GOBP_BIOLOGICAL_ADHESION	EFNB1	FLNA	SPECC1L	GLI3	HFE	FREM2	ANOS1	WNT4	PTPN11	BMP4	SOX9	WNT5A	FAT4	SCARF2
HP_ABNORMAL_MIDDLE_PHALANX_MORPHOLOGY_OF_THE_HAND	http://www.gsea-msigdb.org/gsea/msigdb/cards/HP_ABNORMAL_MIDDLE_PHALANX_MORPHOLOGY_OF_THE_HAND	FIG4	PDE4D	FGFR1	ROR2	PCNT	FGFR3	RBBP8	FGFR2	FGF10	WNT5A	PTDSS1	BMP4	LMNA
GOBP_POSITIVE_REGULATION_OF_MULTICELLULAR_ORGANISMAL_PROCESS	http://www.gsea-msigdb.org/gsea/msigdb/cards/GOBP_POSITIVE_REGULATION_OF_MULTICELLULAR_ORGANISMAL_PROCESS	SEMA3A	DMRT1	FGF10	FGFR2	TRIM32	ZFPM2	GLI3	AR	LEPR	ROR2	PDE4D	WNT4	POR	CHD7	PTPN11	BBS4	BMP4	SOX9	FOXL2	VAMP7	MYRF	WNT5A	MKKS	TP63	CUL7
HP_PAIN	http://www.gsea-msigdb.org/gsea/msigdb/cards/HP_PAIN	BCOR	LMNA	STAR	PTPN11	HFE	ATRX	NEK1	FIG4	TRIM32	CYP19A1	WWOX
GOCC_NUCLEOLUS	http://www.gsea-msigdb.org/gsea/msigdb/cards/GOCC_NUCLEOLUS	TRAIP	STAG3	TOE1	TWIST2	FLNA	GLI3	ATF3	CHD7	TSPYL1	ZEB2
HP_DISPROPORTIONATE_SHORT_STATURE	http://www.gsea-msigdb.org/gsea/msigdb/cards/HP_DISPROPORTIONATE_SHORT_STATURE	FGFR3	DHCR24	DYNC2H1	FGFR1	PCNT	ROR2	SOX9	WNT5A	B3GLCT	EVC2	EVC	WDR35	DHCR7
GOBP_TUBE_FORMATION	http://www.gsea-msigdb.org/gsea/msigdb/cards/GOBP_TUBE_FORMATION	FGF10	FGFR2	WNT4	MKS1	BBS4	BMP4	SOX9	WNT5A	HESX1	MED12
HP_CONSTITUTIONAL_SYMPTOM	http://www.gsea-msigdb.org/gsea/msigdb/cards/HP_CONSTITUTIONAL_SYMPTOM	LMNA	ZEB2	BCOR	STAR	NR3C1	PTPN11	BNC2	MED12	HFE	ATRX	FGFR1	HESX1	NEK1	TP63	SALL1	FIG4	TRIM32	CYP19A1	WWOX
GOBP_FEMALE_SEX_DIFFERENTIATION	http://www.gsea-msigdb.org/gsea/msigdb/cards/GOBP_FEMALE_SEX_DIFFERENTIATION	CYP19A1	FGF10	ZFPM2	AMH	GNRH1	LHCGR	WNT4	CHD7	FOXL2	WNT5A	TP63
UBP1_TARGET_GENES	http://www.gsea-msigdb.org/gsea/msigdb/cards/UBP1_TARGET_GENES	MKS1	SEMA3A	CHD4	HARS2	PDE4D	IRF6	TCTN3	BMP4	PEX1	TOE1	HSD17B4	BBS5	HOXA4
HP_BROAD_LONG_BONES	http://www.gsea-msigdb.org/gsea/msigdb/cards/HP_BROAD_LONG_BONES	GLI3	ROR2	FGFR2	EFNB1	SALL1	FGFR1	HHAT	MED12	FGFR3	WNT5A	FLNA	PDE4D	CREBBP
HP_ABNORMAL_CIRCULATING_HORMONE_CONCENTRATION	http://www.gsea-msigdb.org/gsea/msigdb/cards/HP_ABNORMAL_CIRCULATING_HORMONE_CONCENTRATION	GNRH1	SEMA3A	LMNA	HESX1	ANOS1	HFE	TP63	WDR11	WNT4	STAR	WWOX	FOXL2	PSMC3IP	CYP11A1	PDE4D	POR	ARL6	HSD17B4	ZFPM2	GLI3	FGFR1	NSMF	AR	TTC8	SOX9	ESCO2	MAP3K1	LEPR	HS6ST1	PITX2	CHD7	VAMP7	CBX2	BBS2	ATRX	CYB5A	STAG3	IL17RD	NR3C1	AMH	CDKN1C	LHCGR
HP_ABNORMAL_TRACHEAL_MORPHOLOGY	http://www.gsea-msigdb.org/gsea/msigdb/cards/HP_ABNORMAL_TRACHEAL_MORPHOLOGY	SPECC1L	HESX1	FGFR2	SOX9	ZEB2	FREM2	FGFR1	FRAS1	CHD7	GRIP1	FAT4	DHCR7	PCNT
HP_ABNORMALITY_OF_THE_NECK	http://www.gsea-msigdb.org/gsea/msigdb/cards/HP_ABNORMALITY_OF_THE_NECK	LMNA	SOS1	FIG4	BBS9	MKS1	ROR2	MED12	SETBP1	ATRX	FGFR1	FLNA	TRIM32	PEX1	ESCO2	BBS12	BBS5	BBS7	HESX1	WDR35	WNT5A	B3GLCT	RIPK4	TTC8	ARL6	SOX9	EFNB1	WNT4	FGFR2	PTPN11	TALDO1	CUL7	CREBBP	BBS4	BBS2	BCOR	CHD7	MKKS	DHCR7	BBS10
MEF2C_TARGET_GENES	http://www.gsea-msigdb.org/gsea/msigdb/cards/MEF2C_TARGET_GENES	HARS2	PDE4D	TCTN3	WDR11	POR	PCNT	LMNA	ATF3	WWOX	B3GLCT	TSPYL1
GOMF_DNA_BINDING_TRANSCRIPTION_FACTOR_ACTIVITY	http://www.gsea-msigdb.org/gsea/msigdb/cards/GOMF_DNA_BINDING_TRANSCRIPTION_FACTOR_ACTIVITY	TWIST2	DMRT1	GLI3	NR3C1	HOXA4	HOXA10	HOXB6	IRF6	AR	ATF3	PBX1	PITX2	SALL1	SOX9	FOXL2	MYRF	TP63	HESX1	ZEB2
HP_HIGH_NARROW_PALATE	http://www.gsea-msigdb.org/gsea/msigdb/cards/HP_HIGH_NARROW_PALATE	ARL6	PEX1	BCOR	PTPN11	WNT5A	FGFR3	TWIST2	SCARF2	PTDSS1	FIG4	POR	TCTN3
HP_ABNORMAL_CARDIAC_VENTRICLE_MORPHOLOGY	http://www.gsea-msigdb.org/gsea/msigdb/cards/HP_ABNORMAL_CARDIAC_VENTRICLE_MORPHOLOGY	WNT4	FGFR1	ARL6	MYRF	ZEB2	TRAIP	FIG4	FGFR2	ROR2	LMNA	ATRX	HCCS	PTPN11	TALDO1	SPECC1L	TCTN3	UBR1	GLI3	SOS1	NEK1	DHCR7	TP63	CREBBP	EVC2	KAT6B	B3GLCT	PEX1	ESCO2	BCOR	CKAP2L	CHD7	SALL1	EPG5	EVC	FLNA	WDR35	MED12	MKKS	CHD4
GOBP_REGULATION_OF_CELL_POPULATION_PROLIFERATION	http://www.gsea-msigdb.org/gsea/msigdb/cards/GOBP_REGULATION_OF_CELL_POPULATION_PROLIFERATION	CDKN1C	AKR1C2	DHCR24	EFNB1	FGF10	FGFR1	FGFR3	FGFR2	TRIM32	ZFPM2	GLI3	IRF6	AR	LMNA	ATF3	ROR2	PBX1	POR	MKS1	BMP4	SOS1	SOX9	WNT5A	TP63
HP_ABNORMALITY_OF_THE_URETHRA	http://www.gsea-msigdb.org/gsea/msigdb/cards/HP_ABNORMALITY_OF_THE_URETHRA	WNT4	MAMLD1	TP63	ZEB2	CDKN1C	FREM2	EFNB1	DYNC2H1	TMEM70	GRIP1	FIG4	GLI3	FAT4	MAP3K1	MED12	WWOX	AR	ATRX	HCCS	FLNA	SALL1	SETBP1	PTPN11	EVC2	SPECC1L	PDE4D	CYP11A1	POR	FBXL4	WDR35	UBR1	RSPO1	ZFPM2	CUL7	MKKS	BNC2	DHCR7	MKS1	EVC	CREBBP	PTDSS1	SOX9	HSD17B3	FGF10	B3GLCT	LMNA	BCOR	PEX1	ESCO2	TCTN3	WNT5A	MID1	BMP4	PITX2	VAMP7	CYB5A	EPG5	PCNT	FGFR1	FGFR2	TTC8	STAR	RBBP8	FRAS1	FGFR3
GOBP_POSITIVE_REGULATION_OF_PHOSPHORUS_METABOLIC_PROCESS	http://www.gsea-msigdb.org/gsea/msigdb/cards/GOBP_POSITIVE_REGULATION_OF_PHOSPHORUS_METABOLIC_PROCESS	FGF10	FGFR1	FGFR3	FGFR2	NSMF	RSPO1	HFE	AR	LEPR	LHCGR	ROR2	PTPN11	BMP4	SOX9	WNT5A
HP_RESPIRATORY_TRACT_INFECTION	http://www.gsea-msigdb.org/gsea/msigdb/cards/HP_RESPIRATORY_TRACT_INFECTION	ROR2	CREBBP	SETBP1	FAT4	FLNA	DNMT3B	FGFR1	EPG5	PCNT	TCTN3	KAT6B	TRAIP	HFE	GLI3	LEPR	CHD7
GOBP_NITROGEN_COMPOUND_TRANSPORT	http://www.gsea-msigdb.org/gsea/msigdb/cards/GOBP_NITROGEN_COMPOUND_TRANSPORT	TTC8	BBS5	FLNA	GRIP1	BBS9	GLI3	HFE	LMNA	PCNT	PEX1	BBS7	CHD7	WDR11	EPG5	PTPN11	BBS2	BBS4	BMP4	VAMP7	FRAS1	ARL6	CEP41
GOBP_STEROID_BIOSYNTHETIC_PROCESS	http://www.gsea-msigdb.org/gsea/msigdb/cards/GOBP_STEROID_BIOSYNTHETIC_PROCESS	AKR1C4	CYP11A1	CYP19A1	DHCR7	DHCR24	HSD17B3	PBX1	WNT4	POR	STAR	H6PD
HP_PROTRUDING_EAR	http://www.gsea-msigdb.org/gsea/msigdb/cards/HP_PROTRUDING_EAR	BMP4	TP63	FGFR1	TRAIP	FLNA	WNT4	NEK1	CREBBP	PTPN11	FBXL4	SCARF2	MED12	B3GLCT	CUL7
HP_CONE_SHAPED_EPIPHYSIS	http://www.gsea-msigdb.org/gsea/msigdb/cards/HP_CONE_SHAPED_EPIPHYSIS	PDE4D	RBBP8	FGFR3	EVC	FLNA	TRAIP	DYNC2H1	PCNT	NEK1	EVC2
GOBP_EPITHELIAL_TUBE_FORMATION	http://www.gsea-msigdb.org/gsea/msigdb/cards/GOBP_EPITHELIAL_TUBE_FORMATION	FGF10	FGFR2	WNT4	MKS1	BBS4	BMP4	SOX9	WNT5A	HESX1	MED12
HP_ABNORMALITY_OF_DIGESTIVE_SYSTEM_MORPHOLOGY	http://www.gsea-msigdb.org/gsea/msigdb/cards/HP_ABNORMALITY_OF_DIGESTIVE_SYSTEM_MORPHOLOGY	FAT4	CEP41	MYRF	ZEB2	FIG4	MED12	SETBP1	POR	WDR35	FLNA	UBR1	DNMT3B	BCOR	GLI3	MID1	FGFR1	B3GLCT	AR	HESX1	FGFR2	ATRX	DYNC2H1	ARL6	FREM2	HCCS	SALL1	CHD7	SPECC1L	DHCR7	CREBBP	ESCO2	TWIST2	PITX2	MKS1	WFS1	FRAS1	LMNA	WNT4	MKKS	MAMLD1	GRIP1	ROR2	NEK1	DHCR24	FGFR3	TP63	RIPK4	CHD4	PTDSS1	TCTN3	ZFPM2	HFE	WWOX	PEX1
GOBP_CELL_CYCLE_PROCESS	http://www.gsea-msigdb.org/gsea/msigdb/cards/GOBP_CELL_CYCLE_PROCESS	CDKN1C	STAG3	ESCO2	DMRT1	FGF10	FLNA	PSMC3IP	LMNA	PBX1	PCNT	WNT4	ATRX	PTPN11	BBS4	RBBP8	BMP4	SOX9	WNT5A	CUL7
HP_ABNORMALITY_OF_UPPER_LIMB_JOINT	http://www.gsea-msigdb.org/gsea/msigdb/cards/HP_ABNORMALITY_OF_UPPER_LIMB_JOINT	FGFR3	DHCR24	EFNB1	SOS1	FGFR2	WNT4	ROR2	MED12	LMNA	SETBP1	POR	PTPN11	EVC2	TMEM70	TP63	FAT4	FLNA	EVC	SCARF2	PTDSS1	CREBBP	KAT6B	ESCO2	B3GLCT	CUL7	TWIST2	BCOR	PEX1	GLI3	WNT5A	BMP4	FGFR1	PCNT	TCTN3
HP_APLASIA_HYPOPLASIA_OF_THE_LUNGS	http://www.gsea-msigdb.org/gsea/msigdb/cards/HP_APLASIA_HYPOPLASIA_OF_THE_LUNGS	WNT4	MKKS	FGFR1	PEX1	MYRF	FREM2	DYNC2H1	FLNA	GRIP1	MKS1	KAT6B	WDR35	SETBP1	ZFPM2	SPECC1L	EVC	BCOR	NEK1	DHCR7	FGFR3	FRAS1	EVC2	LMNA	TCTN3
HP_APLASIA_HYPOPLASIA_OF_THE_UTERUS	http://www.gsea-msigdb.org/gsea/msigdb/cards/HP_APLASIA_HYPOPLASIA_OF_THE_UTERUS	GNRH1	FOXL2	CHD7	CYP11A1	TP63	AR	HS6ST1	WNT4	TOE1	CYB5A	IRF6	MYRF	GLI3	HCCS	B3GLCT	WDR11	FGFR1	NSMF	PSMC3IP
GOBP_SKELETAL_SYSTEM_MORPHOGENESIS	http://www.gsea-msigdb.org/gsea/msigdb/cards/GOBP_SKELETAL_SYSTEM_MORPHOGENESIS	FGFR1	FGFR3	FGFR2	GLI3	HOXA4	HOXB6	ROR2	WWOX	POR	BMP4	SOX9	MED12
HP_ABNORMAL_CEREBRAL_CORTEX_MORPHOLOGY	http://www.gsea-msigdb.org/gsea/msigdb/cards/HP_ABNORMAL_CEREBRAL_CORTEX_MORPHOLOGY	CEP41	ZEB2	FIG4	FAT4	SETBP1	NEK1	DHCR24	PEX1	BMP4	B3GLCT	CYB5A	ATRX	TCTN3	TRAIP	FGFR1	SPECC1L	TMEM70	DHCR7	MKS1	OPHN1	WFS1	FRAS1	HSD17B4	EPG5
GOBP_OSSIFICATION	http://www.gsea-msigdb.org/gsea/msigdb/cards/GOBP_OSSIFICATION	TWIST2	FGFR3	FGFR2	GLI3	HSD17B4	ROR2	PBX1	WWOX	WNT4	BCOR	PTPN11	BMP4	SOX9	WNT5A	TP63
HP_APLASIA_HYPOPLASIA_AFFECTING_BONES_OF_THE_AXIAL_SKELETON	http://www.gsea-msigdb.org/gsea/msigdb/cards/HP_APLASIA_HYPOPLASIA_AFFECTING_BONES_OF_THE_AXIAL_SKELETON	TCTN3	DHCR24	LMNA	SOS1	DYNC2H1	TMEM70	FIG4	MKS1	FAT4	ROR2	MED12	CREBBP	ATRX	SETBP1	FLNA	PDE4D	WDR35	NEK1	PTDSS1	FGFR2	KAT6B	TOE1	PEX1	DNMT3B	ESCO2	BMP4	TP63	FGFR3	TRAIP	EPG5	FGFR1	WNT5A	B3GLCT	HCCS	RIPK4	RBBP8	TWIST2	POR	CHD4	GRIP1	SOX9	CDKN1C	EFNB1	PTPN11	EVC2	SPECC1L	CUL7	GLI3	DHCR7	EVC	FGF10	IRF6	CHD7	PCNT	BCOR	FRAS1	HSD17B4
ZFHX3_TARGET_GENES	http://www.gsea-msigdb.org/gsea/msigdb/cards/ZFHX3_TARGET_GENES	CREBBP	HARS2	BBS2	MKKS	POR	PEX1	PTDSS1	KAT6B	TTC8	TALDO1	PBX1
HP_HYPOPLASIA_OF_THE_UTERUS	http://www.gsea-msigdb.org/gsea/msigdb/cards/HP_HYPOPLASIA_OF_THE_UTERUS	GNRH1	FOXL2	CHD7	HS6ST1	WNT4	CYB5A	IRF6	HCCS	B3GLCT	WDR11	FGFR1	NSMF
BENPORATH_SOX2_TARGETS	http://www.gsea-msigdb.org/gsea/msigdb/cards/BENPORATH_SOX2_TARGETS	MKKS	TALDO1	ATF3	FGFR2	UBR1	FGFR1	HESX1	ZEB2	SALL1	CEP41	PITX2	MED12
HP_ABNORMALITY_OF_SKIN_PHYSIOLOGY	http://www.gsea-msigdb.org/gsea/msigdb/cards/HP_ABNORMALITY_OF_SKIN_PHYSIOLOGY	TP63	FGFR2	WNT4	FAT4	DHCR7	AR	H6PD	EPG5	CHD7	LHCGR	NR3C1
HP_ABNORMALITY_OF_CRANIAL_SUTURES	http://www.gsea-msigdb.org/gsea/msigdb/cards/HP_ABNORMALITY_OF_CRANIAL_SUTURES	FGFR2	RBBP8	FGFR1	ZEB2	EFNB1	FIG4	FAT4	MED12	FGFR3	SETBP1	POR	FLNA	SPECC1L	CDKN1C	SCARF2	PTDSS1	CREBBP	LMNA	B3GLCT	PEX1	ESCO2	GLI3	ROR2	BMP4	TRAIP	PCNT	HESX1	WDR35	HSD17B4	CHD4
HP_ABNORMALITY_OF_MALAR_BONES	http://www.gsea-msigdb.org/gsea/msigdb/cards/HP_ABNORMALITY_OF_MALAR_BONES	FGFR2	PEX1	DNMT3B	ESCO2	ROR2	BBS7	FGFR3	BMP4	CHD7	FLNA	TP63	FAT4	FGFR1	WNT5A	ATRX	PDE4D	POR	CUL7	LMNA	SETBP1	SCARF2	MED12
HP_BIFID_SCROTUM	http://www.gsea-msigdb.org/gsea/msigdb/cards/HP_BIFID_SCROTUM	FGFR2	IRF6	MYRF	SPECC1L	AR	CYB5A	SALL1	ZEB2	CDKN1C	DHCR7	BMP4	POR	FAT4	MAMLD1	CHD7	SOX9
BENPORATH_NANOG_TARGETS	http://www.gsea-msigdb.org/gsea/msigdb/cards/BENPORATH_NANOG_TARGETS	PITX2	FGFR1	PEX1	DHCR7	PBX1	FGFR2	TALDO1	HESX1	SALL1	MKKS	ZEB2	MED12
HP_DISPLACEMENT_OF_THE_URETHRAL_MEATUS	http://www.gsea-msigdb.org/gsea/msigdb/cards/HP_DISPLACEMENT_OF_THE_URETHRAL_MEATUS	WNT4	MAMLD1	TP63	ZEB2	CDKN1C	FREM2	EFNB1	TMEM70	GRIP1	FIG4	GLI3	FAT4	MAP3K1	MED12	WWOX	AR	ATRX	HCCS	FLNA	SALL1	SETBP1	PTPN11	EVC2	SPECC1L	PDE4D	CYP11A1	POR	FBXL4	UBR1	RSPO1	ZFPM2	CUL7	MKKS	DHCR7	EVC	CREBBP	PTDSS1	SOX9	FGF10	B3GLCT	LMNA	BCOR	PEX1	ESCO2	WNT5A	MID1	BMP4	PITX2	VAMP7	CYB5A	EPG5	PCNT	FGFR1	FGFR2	TTC8	WDR35	STAR	RBBP8	FRAS1	FGFR3
HP_UNDERDEVELOPED_NASAL_ALAE	http://www.gsea-msigdb.org/gsea/msigdb/cards/HP_UNDERDEVELOPED_NASAL_ALAE	ESCO2	UBR1	CKAP2L	FREM2	RIPK4	TP63	TWIST2	SCARF2	FRAS1	GRIP1	CREBBP	PCNT
HP_ABNORMALITY_OF_THE_OPTIC_NERVE	http://www.gsea-msigdb.org/gsea/msigdb/cards/HP_ABNORMALITY_OF_THE_OPTIC_NERVE	ZEB2	BBS2	HESX1	ATRX	FGFR2	WFS1	FGFR1	MKS1	HHAT	WWOX	TOE1	PEX1	TCTN3	WDR11	CKAP2L	B3GLCT	MED12	FGFR3	CHD7	ARL6	TTC8	BCOR	DHCR7	EPG5
HP_BLEPHAROPHIMOSIS	http://www.gsea-msigdb.org/gsea/msigdb/cards/HP_BLEPHAROPHIMOSIS	FOXL2	FAT4	KAT6B	FGFR1	BCOR	MED12	HHAT	SOX9	CREBBP	TP63	SALL1	WDR35	SCARF2	RIPK4	LMNA
HP_DYSPHAGIA	http://www.gsea-msigdb.org/gsea/msigdb/cards/HP_DYSPHAGIA	IRF6	TP63	ZEB2	SETBP1	SPECC1L	FBXL4	WFS1	FGFR1	FGF10	FIG4	KAT6B	AR	NEK1	BMP4	MID1	FGFR3	CHD7	FGFR2
HP_CONGENITAL_DIAPHRAGMATIC_HERNIA	http://www.gsea-msigdb.org/gsea/msigdb/cards/HP_CONGENITAL_DIAPHRAGMATIC_HERNIA	ZFPM2	WNT4	HCCS	FGFR1	GLI3	MAMLD1	EFNB1	PBX1	FLNA	TRAIP	DHCR7	AR
GOBP_TAXIS	http://www.gsea-msigdb.org/gsea/msigdb/cards/GOBP_TAXIS	SEMA3A	TTC8	CYP19A1	EFNB1	FGF10	FGFR1	GLI3	ANOS1	OPHN1	BMP4	SOS1	WNT5A
GOMF_DNA_BINDING_TRANSCRIPTION_ACTIVATOR_ACTIVITY	http://www.gsea-msigdb.org/gsea/msigdb/cards/GOMF_DNA_BINDING_TRANSCRIPTION_ACTIVATOR_ACTIVITY	DMRT1	NR3C1	HOXA10	IRF6	AR	ATF3	PBX1	SOX9	FOXL2	TP63
GOBP_ORGANELLE_FISSION	http://www.gsea-msigdb.org/gsea/msigdb/cards/GOBP_ORGANELLE_FISSION	CDKN1C	STAG3	DMRT1	FLNA	PSMC3IP	WNT4	ATRX	BMP4	WNT5A	CUL7
GOBP_POSITIVE_REGULATION_OF_CELL_POPULATION_PROLIFERATION	http://www.gsea-msigdb.org/gsea/msigdb/cards/GOBP_POSITIVE_REGULATION_OF_CELL_POPULATION_PROLIFERATION	AKR1C2	EFNB1	FGF10	FGFR1	FGFR3	FGFR2	ZFPM2	GLI3	AR	ATF3	PBX1	BMP4	SOX9	WNT5A	TP63
GOBP_POSITIVE_REGULATION_OF_TRANSPORT	http://www.gsea-msigdb.org/gsea/msigdb/cards/GOBP_POSITIVE_REGULATION_OF_TRANSPORT	CYP19A1	FLNA	GLI3	HFE	PCNT	PTPN11	FOXL2	VAMP7	WFS1	WNT5A
HP_ABNORMALITY_OF_THE_DIAPHRAGM	http://www.gsea-msigdb.org/gsea/msigdb/cards/HP_ABNORMALITY_OF_THE_DIAPHRAGM	ZFPM2	WNT4	HCCS	FGFR1	GLI3	MAMLD1	EFNB1	PBX1	FLNA	TRAIP	DHCR7	AR
HP_DOWNSLANTED_PALPEBRAL_FISSURES	http://www.gsea-msigdb.org/gsea/msigdb/cards/HP_DOWNSLANTED_PALPEBRAL_FISSURES	ARL6	RBBP8	DHCR24	EFNB1	SOS1	BBS9	FGFR2	ROR2	MED12	CREBBP	FLNA	PTPN11	SPECC1L	FBXL4	GLI3	WWOX	KAT6B	FGF10	FGFR3	BBS4	BBS2	TRIM32	POR	ESCO2	BBS12	MKS1	WNT5A	BBS5	BBS7	CHD7	FGFR1	TRAIP	PCNT	MKKS	ZEB2	CKAP2L	TWIST2	SETBP1	DHCR7	TTC8	LMNA	BBS10
HP_ABNORMAL_SOFT_PALATE_MORPHOLOGY	http://www.gsea-msigdb.org/gsea/msigdb/cards/HP_ABNORMAL_SOFT_PALATE_MORPHOLOGY	ROR2	IRF6	BMP4	BCOR	TP63	ZEB2	FGFR1	FGFR3	FGFR2	NEK1	WDR35	CHD7	SPECC1L	GLI3	FGF10	PTDSS1	DHCR24	FLNA	TCTN3	KAT6B
HP_APLASIA_HYPOPLASIA_OF_THE_PHALANGES_OF_THE_HAND	http://www.gsea-msigdb.org/gsea/msigdb/cards/HP_APLASIA_HYPOPLASIA_OF_THE_PHALANGES_OF_THE_HAND	ROR2	FGFR2	BMP4	FIG4	FGFR1	HHAT	PCNT	SOX9	WDR35	WNT5A	SETBP1	PDE4D	EVC	FLNA	MED12	FRAS1	EVC2	KAT6B	RIPK4	FGFR3	RBBP8	TP63	LMNA	FGF10	POR	PTDSS1
HP_ABNORMAL_CONJUGATE_EYE_MOVEMENT	http://www.gsea-msigdb.org/gsea/msigdb/cards/HP_ABNORMAL_CONJUGATE_EYE_MOVEMENT	TCTN3	DHCR24	CEP41	ZEB2	FGFR3	SOS1	ROR2	MED12	CREBBP	FOXL2	PDE4D	ATRX	FGFR2	FLNA	FIG4	POR	FGFR1	SPECC1L	CYB5A	PEX1	EVC	OPHN1	HESX1	ARL6	HHAT	MKS1	SALL1	CHD7	PTPN11	UBR1	EFNB1	PBX1	DHCR7	FGF10	EVC2	PITX2	BCOR	WNT5A	TWIST2	HSD17B4	BBS9
HP_GLUCOSE_INTOLERANCE	http://www.gsea-msigdb.org/gsea/msigdb/cards/HP_GLUCOSE_INTOLERANCE	LMNA	FGFR1	ARL6	HFE	WFS1	PDE4D	UBR1	MKKS	BBS2	TTC8	LEPR	PCNT	AR	HESX1	CYP19A1	PEX1
HP_IMPAIRMENT_IN_PERSONALITY_FUNCTIONING	http://www.gsea-msigdb.org/gsea/msigdb/cards/HP_IMPAIRMENT_IN_PERSONALITY_FUNCTIONING	MAMLD1	NR3C1	ATRX	FGFR1	FIG4	WWOX	HS6ST1	WFS1	AR	NEK1	CREBBP	MED12	GNRH1	TP63	WDR11	GLI3	NSMF	IRF6	LEPR	CHD7	SPECC1L
AEBP2_TARGET_GENES	http://www.gsea-msigdb.org/gsea/msigdb/cards/AEBP2_TARGET_GENES	CEP41	PDE4D	TCTN3	POR	PTDSS1	KAT6B	HHAT	DHCR24	PSMC3IP	PCNT	PBX1	TSPYL1
HP_ABNORMAL_UPPER_LIMB_BONE_MORPHOLOGY	http://www.gsea-msigdb.org/gsea/msigdb/cards/HP_ABNORMAL_UPPER_LIMB_BONE_MORPHOLOGY	LMNA	TCTN3	HFE	SOS1	FIG4	FGFR2	GLI3	HHAT	FAT4	ROR2	MED12	FGFR3	SALL1	SETBP1	POR	FLNA	PTPN11	PDE4D	FGFR1	SCARF2	CREBBP	FGF10	PTDSS1	KAT6B	TP63	ESCO2	B3GLCT	CUL7	BCOR	CHD7	PCNT	NEK1	WNT5A	TWIST2	RIPK4	DHCR7	MKKS	DYNC2H1
GOCC_NEURON_PROJECTION	http://www.gsea-msigdb.org/gsea/msigdb/cards/GOCC_NEURON_PROJECTION	SEMA3A	TTC8	FLNA	GRIP1	NSMF	ROR2	OPHN1	BBS7	BBS2	BBS4	VAMP7	WFS1	MKKS	TP63
HP_ABNORMAL_RENAL_PHYSIOLOGY	http://www.gsea-msigdb.org/gsea/msigdb/cards/HP_ABNORMAL_RENAL_PHYSIOLOGY	BCOR	FIG4	BBS9	FBXL4	SOX9	MAP3K1	TRIM32	BBS12	BBS5	BBS7	VAMP7	DYNC2H1	TTC8	CHD4	ARL6	BBS10	WWOX	SALL1	ZFPM2	PBX1	BNC2	BBS4	BBS2	MKS1	CHD7	MKKS	WDR35	WFS1	EPG5
GOBP_REGULATION_OF_MULTICELLULAR_ORGANISMAL_DEVELOPMENT	http://www.gsea-msigdb.org/gsea/msigdb/cards/GOBP_REGULATION_OF_MULTICELLULAR_ORGANISMAL_DEVELOPMENT	CDKN1C	SEMA3A	FGFR2	TRIM32	ZFPM2	GLI3	ROR2	WNT4	POR	BCOR	CHD7	PTPN11	BMP4	SOS1	SOX9	MYRF	WNT5A	TP63	HESX1	CUL7	FIG4
AHRR_TARGET_GENES	http://www.gsea-msigdb.org/gsea/msigdb/cards/AHRR_TARGET_GENES	HCCS	RBBP8	HARS2	SOS1	POR	PCNT	CREBBP	BMP4	PEX1	FREM2	ATF3	TMEM70	RIPK4
HP_ABNORMAL_VAGINA_MORPHOLOGY	http://www.gsea-msigdb.org/gsea/msigdb/cards/HP_ABNORMAL_VAGINA_MORPHOLOGY	MKKS	CYP11A1	ARL6	POR	WDR35	UBR1	ZFPM2	SOX9	BCOR	WNT4	GLI3	ZEB2	DHCR7	FREM2	TP63	VAMP7	DYNC2H1	FRAS1	GRIP1	AR	FGFR2	SALL1	CYB5A	WWOX	IRF6	MAP3K1	B3GLCT	RIPK4	TCTN3	MAMLD1
GOBP_HEART_MORPHOGENESIS	http://www.gsea-msigdb.org/gsea/msigdb/cards/GOBP_HEART_MORPHOGENESIS	BBS5	FGFR2	FLNA	ZFPM2	PITX2	MKS1	BBS7	CHD7	BBS4	BMP4	SOS1	SOX9	WNT5A	MKKS
GRYDER_PAX3FOXO1_ENHANCERS_KO_DOWN	http://www.gsea-msigdb.org/gsea/msigdb/cards/GRYDER_PAX3FOXO1_ENHANCERS_KO_DOWN	PBX1	FGFR2	PITX2	ATF3	SETBP1	NR3C1	WDR11	IL17RD	BCOR	RBBP8
HP_SHORT_MIDDLE_PHALANX_OF_FINGER	http://www.gsea-msigdb.org/gsea/msigdb/cards/HP_SHORT_MIDDLE_PHALANX_OF_FINGER	FIG4	PDE4D	FGFR1	ROR2	PCNT	RBBP8	FGFR2	WNT5A	BMP4	FGFR3
HP_ABNORMALITY_OF_FACIAL_SKELETON	http://www.gsea-msigdb.org/gsea/msigdb/cards/HP_ABNORMALITY_OF_FACIAL_SKELETON	TCTN3	ZEB2	LMNA	SOS1	TMEM70	FIG4	TP63	MED12	CREBBP	ATRX	SETBP1	PDE4D	FAT4	POR	WDR35	FGFR2	MKS1	PTDSS1	KAT6B	TOE1	FGFR3	DNMT3B	BMP4	B3GLCT	OPHN1	RBBP8	ESCO2	PCNT	IRF6	CHD7	PTPN11	FGFR1	SPECC1L	FLNA	DHCR7	SCARF2	FGF10	SOX9	MAMLD1	WNT5A	PITX2	DHCR24	DYNC2H1	ROR2	TWIST2	PEX1	TRAIP	EPG5	NEK1	HCCS	RIPK4	GRIP1	CDKN1C	CUL7	GLI3	BNC2	BBS7	HSD17B4
GOBP_PROTEOLYSIS	http://www.gsea-msigdb.org/gsea/msigdb/cards/GOBP_PROTEOLYSIS	DHCR24	UBR1	TRIM32	FBXL4	GLI3	HFE	ANOS1	OPHN1	POR	BBS7	FOXL2	MYRF	WFS1	DYNC2H1	TP63	CUL7
HP_MORTALITY_AGING	http://www.gsea-msigdb.org/gsea/msigdb/cards/HP_MORTALITY_AGING	ESCO2	PEX1	GLI3	FREM2	WDR11	GRIP1	HESX1	ROR2	FLNA	LMNA	TMEM70	UBR1	FGFR3	FRAS1	TSPYL1	ATRX	POR	EPG5
HP_BRACHYCEPHALY	http://www.gsea-msigdb.org/gsea/msigdb/cards/HP_BRACHYCEPHALY	POR	PEX1	ESCO2	FGFR3	FGFR2	BMP4	EFNB1	FGFR1	SPECC1L	TTC8	B3GLCT	PDE4D	NEK1	PTPN11	SETBP1	MED12
HP_ABNORMALITY_OF_THE_CHEEK	http://www.gsea-msigdb.org/gsea/msigdb/cards/HP_ABNORMALITY_OF_THE_CHEEK	BCOR	TCTN3	FGFR1	ZFPM2	SALL1	SPECC1L	CREBBP	B3GLCT	LMNA	CHD7	FGFR2	WDR35	MKS1	FLNA	PCNT	KAT6B
GOCC_MITOCHONDRION	http://www.gsea-msigdb.org/gsea/msigdb/cards/GOCC_MITOCHONDRION	CYB5A	CYP11A1	HARS2	FBXL4	NR3C1	HCCS	WWOX	POR	TMEM70	STAR	H6PD
HP_TETRALOGY_OF_FALLOT	http://www.gsea-msigdb.org/gsea/msigdb/cards/HP_TETRALOGY_OF_FALLOT	FGFR1	MYRF	ZEB2	ZFPM2	CHD7	FIG4	SALL1	SPECC1L	ROR2	MKKS	CHD4
GOBP_CELL_CYCLE	http://www.gsea-msigdb.org/gsea/msigdb/cards/GOBP_CELL_CYCLE	CDKN1C	STAG3	ESCO2	DHCR24	DMRT1	FGF10	FGFR2	TRIM32	FLNA	SPECC1L	NR3C1	PSMC3IP	LMNA	NEK1	PBX1	PCNT	WNT4	ATRX	PTPN11	BBS4	RBBP8	BMP4	SOX9	WNT5A	CUL7
GOBP_LYMPHOCYTE_ACTIVATION	http://www.gsea-msigdb.org/gsea/msigdb/cards/GOBP_LYMPHOCYTE_ACTIVATION	EFNB1	FGF10	GLI3	HFE	LEPR	PBX1	WNT4	CHD7	PTPN11	BMP4	SOS1	VAMP7
HP_MICRODONTIA	http://www.gsea-msigdb.org/gsea/msigdb/cards/HP_MICRODONTIA	KAT6B	FGFR1	EVC	IRF6	WDR35	TP63	FGFR3	RBBP8	CKAP2L	FGF10	PITX2	EVC2	PCNT	FGFR2	TWIST2	UBR1
GOBP_CANONICAL_WNT_SIGNALING_PATHWAY	http://www.gsea-msigdb.org/gsea/msigdb/cards/GOBP_CANONICAL_WNT_SIGNALING_PATHWAY	FGF10	FGFR2	GLI3	RSPO1	ROR2	WNT4	MKS1	SOX9	WNT5A	HESX1	ZEB2	MED12
HP_ABNORMALITY_OF_THE_SKULL_BASE	http://www.gsea-msigdb.org/gsea/msigdb/cards/HP_ABNORMALITY_OF_THE_SKULL_BASE	FGFR1	TCTN3	BCOR	ZEB2	DYNC2H1	MKS1	FGFR2	SETBP1	CHD7	FLNA	EVC2	OPHN1	WDR35	CREBBP	CDKN1C	DHCR7	EVC	GLI3	PTDSS1
HP_BLINDNESS	http://www.gsea-msigdb.org/gsea/msigdb/cards/HP_BLINDNESS	BMP4	FREM2	GRIP1	BBS2	CREBBP	HCCS	BCOR	ARL6	FRAS1	TTC8	ATRX
HP_ABNORMAL_LARYNX_MORPHOLOGY	http://www.gsea-msigdb.org/gsea/msigdb/cards/HP_ABNORMAL_LARYNX_MORPHOLOGY	SPECC1L	LMNA	POR	WDR35	SOX9	GLI3	FGFR2	NEK1	FREM2	FGFR3	SCARF2	DYNC2H1	CREBBP	FRAS1	FGF10	GRIP1	KAT6B	FLNA	SETBP1	PCNT	TCTN3	CHD7
GOBP_REGULATION_OF_CELL_CYCLE_PROCESS	http://www.gsea-msigdb.org/gsea/msigdb/cards/GOBP_REGULATION_OF_CELL_CYCLE_PROCESS	CDKN1C	DMRT1	FGF10	PBX1	WNT4	ATRX	PTPN11	BBS4	BMP4	SOX9	WNT5A	CUL7
GOBP_MITOTIC_CELL_CYCLE_PROCESS	http://www.gsea-msigdb.org/gsea/msigdb/cards/GOBP_MITOTIC_CELL_CYCLE_PROCESS	CDKN1C	DMRT1	FGF10	FLNA	PBX1	PCNT	ATRX	BBS4	RBBP8	BMP4	CUL7
HP_ABNORMALITY_OF_THE_ZYGOMATIC_BONE	http://www.gsea-msigdb.org/gsea/msigdb/cards/HP_ABNORMALITY_OF_THE_ZYGOMATIC_BONE	FGFR2	POR	FGFR1	PEX1	DNMT3B	ESCO2	ROR2	BBS7	FGFR3	BMP4	CHD7	FLNA	TP63	FAT4	WNT5A	ATRX	PDE4D	CUL7	LMNA	SETBP1	SCARF2	MED12	TWIST2
REACTOME_POST_TRANSLATIONAL_PROTEIN_MODIFICATION	http://www.gsea-msigdb.org/gsea/msigdb/cards/REACTOME_POST_TRANSLATIONAL_PROTEIN_MODIFICATION	CREBBP	CUL7	DNMT3B	WFS1	FBXL4	NR3C1	BMP4	AR	CBX2	FOXL2	B3GLCT
HP_TRIANGULAR_SHAPED_PHALANGES_OF_THE_HAND	http://www.gsea-msigdb.org/gsea/msigdb/cards/HP_TRIANGULAR_SHAPED_PHALANGES_OF_THE_HAND	BCOR	GLI3	ROR2	FGFR2	FGFR3	FIG4	SALL1	FGFR1	PCNT	MED12	WNT5A	SETBP1	FLNA	CREBBP	FGF10	ESCO2	TP63
HP_LIMITED_ELBOW_MOVEMENT	http://www.gsea-msigdb.org/gsea/msigdb/cards/HP_LIMITED_ELBOW_MOVEMENT	FGFR3	ESCO2	FLNA	LMNA	SCARF2	PCNT	MED12	POR	PTDSS1	B3GLCT	FGFR2	PTPN11
ZNF618_TARGET_GENES	http://www.gsea-msigdb.org/gsea/msigdb/cards/ZNF618_TARGET_GENES	CREBBP	HHAT	MCM9	PDE4D	SOS1	LEPR	BBS9	IL17RD	LMNA	CHD7	HOXA4	SPECC1L	WDR35	CYB5A
HP_ABNORMALITY_OF_DENTAL_MORPHOLOGY	http://www.gsea-msigdb.org/gsea/msigdb/cards/HP_ABNORMALITY_OF_DENTAL_MORPHOLOGY	BCOR	KAT6B	IRF6	BMP4	TP63	ZEB2	FGFR3	EVC	CKAP2L	PITX2	PCNT	NEK1	FGFR2	WDR35	FGFR1	FAT4	EVC2	CREBBP	RBBP8	PEX1	FGF10	DHCR7	MED12	B3GLCT	TWIST2	UBR1
HP_DENTAL_CROWDING	http://www.gsea-msigdb.org/gsea/msigdb/cards/HP_DENTAL_CROWDING	ARL6	BCOR	ROR2	FGFR2	CREBBP	ZEB2	DHCR7	FREM2	MED12	SCARF2	FRAS1	SETBP1	GRIP1	FGFR1	SPECC1L	LMNA	WNT5A
GOBP_NEGATIVE_REGULATION_OF_CELL_DIFFERENTIATION	http://www.gsea-msigdb.org/gsea/msigdb/cards/GOBP_NEGATIVE_REGULATION_OF_CELL_DIFFERENTIATION	SEMA3A	TWIST2	BBS12	FGF10	ZFPM2	GLI3	PBX1	WNT4	IL17RD	PTPN11	BMP4	SOX9	WNT5A	TP63
SFMBT1_TARGET_GENES	http://www.gsea-msigdb.org/gsea/msigdb/cards/SFMBT1_TARGET_GENES	SEMA3A	OPHN1	GLI3	HOXB6	HARS2	DHCR24	WDR35	TCTN3	WDR11	MKKS	BBS4	FREM2	PCNT	BBS12	B3GLCT	POR	CDKN1C
HP_TALL_STATURE	http://www.gsea-msigdb.org/gsea/msigdb/cards/HP_TALL_STATURE	FGFR3	STAR	LHCGR	CDKN1C	TRIM32	MED12	CYP19A1	GLI3	POR	AR
HP_ABNORMALITY_OF_LOWER_LIMB_JOINT	http://www.gsea-msigdb.org/gsea/msigdb/cards/HP_ABNORMALITY_OF_LOWER_LIMB_JOINT	MKKS	ZEB2	FIG4	GLI3	LMNA	FLNA	FGFR3	ATRX	POR	FGFR2	KAT6B	ESCO2	BCOR	FGFR1	WDR35	EVC	CREBBP	DYNC2H1	CHD4	PTDSS1	TCTN3	SOX9	EVC2	CUL7	DHCR7	SCARF2	WNT5A	HS6ST1	SALL1	CYP19A1
HP_REDUCED_VISUAL_ACUITY	http://www.gsea-msigdb.org/gsea/msigdb/cards/HP_REDUCED_VISUAL_ACUITY	ARL6	FREM2	GRIP1	FGFR3	CREBBP	FOXL2	PITX2	FGFR2	TTC8	BBS5	BMP4	BBS2	HCCS	BCOR	FRAS1	FLNA	ATRX
GOBP_CELLULAR_RESPONSE_TO_STRESS	http://www.gsea-msigdb.org/gsea/msigdb/cards/GOBP_CELLULAR_RESPONSE_TO_STRESS	TRAIP	SEMA3A	CREBBP	ESCO2	FGF10	TRIM32	FLNA	MCM9	LMNA	MID1	ATF3	ROR2	WNT4	ATRX	PTPN11	RBBP8	BMP4	WFS1	WNT5A	TP63
GOCC_ENDOPLASMIC_RETICULUM	http://www.gsea-msigdb.org/gsea/msigdb/cards/GOCC_ENDOPLASMIC_RETICULUM	B3GLCT	CYB5A	CYP19A1	DHCR7	DHCR24	FGFR3	GRIP1	HSD17B3	WNT4	POR	HHAT	BMP4	VAMP7	MYRF	WFS1	WNT5A	TP63	H6PD	PTDSS1	FIG4
HP_ABNORMALITY_OF_HINDBRAIN_MORPHOLOGY	http://www.gsea-msigdb.org/gsea/msigdb/cards/HP_ABNORMALITY_OF_HINDBRAIN_MORPHOLOGY	TCTN3	CEP41	ZEB2	DYNC2H1	FIG4	MKS1	SETBP1	FGFR2	POR	FBXL4	WDR35	HSD17B4	NEK1	FGFR1	HHAT	GLI3	TOE1	BMP4	CKAP2L	FLNA	EPG5	HESX1	CYB5A	OPHN1	CREBBP	RBBP8	MED12	CHD4	FAT4	SALL1	CHD7	EVC2	SPECC1L	CDKN1C	DHCR7	EVC	WWOX	FGFR3	BCOR
HP_NARROW_MOUTH	http://www.gsea-msigdb.org/gsea/msigdb/cards/HP_NARROW_MOUTH	FAT4	POR	BBS7	TP63	FREM2	FLNA	LMNA	MED12	CHD7	FGFR2	RIPK4	DHCR24	CREBBP
GOBP_CELLULAR_COMPONENT_MORPHOGENESIS	http://www.gsea-msigdb.org/gsea/msigdb/cards/GOBP_CELLULAR_COMPONENT_MORPHOGENESIS	SEMA3A	TTC8	EFNB1	FGFR2	GRIP1	NSMF	GLI3	ANOS1	OPHN1	PTPN11	SOS1	WNT5A	CUL7	FIG4
HP_ABNORMALITY_OF_THE_MAXILLA	http://www.gsea-msigdb.org/gsea/msigdb/cards/HP_ABNORMALITY_OF_THE_MAXILLA	PDE4D	FGFR2	FGFR3	BMP4	PITX2	TP63	MED12	SCARF2	IRF6	FGFR1	CREBBP	FAT4	RIPK4	B3GLCT	TWIST2
HP_ABNORMAL_FACIAL_SHAPE	http://www.gsea-msigdb.org/gsea/msigdb/cards/HP_ABNORMAL_FACIAL_SHAPE	FAT4	TCTN3	CEP41	ZEB2	LMNA	SOS1	TMEM70	CREBBP	SETBP1	PDE4D	FBXL4	IRF6	KAT6B	DNMT3B	BCOR	BMP4	SPECC1L	B3GLCT	OPHN1	MED12	FGFR3	ATRX	POR	RBBP8	SALL1	CHD7	PTPN11	FLNA	CDKN1C	FGF10	FGFR2	PCNT	SOX9	PITX2	MKS1	FGFR1	FIG4	PEX1	TRAIP	HESX1	WNT5A	HCCS	CHD4	EFNB1	TALDO1	CUL7	PBX1	TP63	ROR2	ANOS1
HP_ABNORMALITY_OF_THE_SUPRAORBITAL_RIDGES	http://www.gsea-msigdb.org/gsea/msigdb/cards/HP_ABNORMALITY_OF_THE_SUPRAORBITAL_RIDGES	FGFR2	POR	FLNA	PEX1	OPHN1	FGFR3	PITX2	FGFR1	ZFPM2	ESCO2
HP_ABNORMAL_GLUCOSE_HOMEOSTASIS	http://www.gsea-msigdb.org/gsea/msigdb/cards/HP_ABNORMAL_GLUCOSE_HOMEOSTASIS	LMNA	HESX1	STAR	CYP11A1	NR3C1	MKKS	WFS1	FGFR1	AR	UBR1	WDR11	PDE4D	ARL6	HFE	CDKN1C	BBS2	TTC8	LEPR	GLI3	PCNT	CYP19A1	PEX1	BBS9
HP_ABNORMALITY_OF_THE_ABDOMINAL_WALL	http://www.gsea-msigdb.org/gsea/msigdb/cards/HP_ABNORMALITY_OF_THE_ABDOMINAL_WALL	FGFR1	MAMLD1	TP63	CDKN1C	FREM2	SOS1	DYNC2H1	TMEM70	GRIP1	MKS1	AMH	DNMT3B	ROR2	MED12	LMNA	CREBBP	ATRX	SETBP1	FLNA	PTPN11	SPECC1L	WDR35	EFNB1	GLI3	PTDSS1	B3GLCT	TWIST2	IRF6	BCOR	WNT5A	PITX2	CHD7	SALL1	HESX1	AR	FRAS1	RIPK4	DHCR7	FGFR2
BENPORATH_ES_WITH_H3K27ME3	http://www.gsea-msigdb.org/gsea/msigdb/cards/BENPORATH_ES_WITH_H3K27ME3	SOX9	RSPO1	DMRT1	PITX2	FOXL2	HHAT	HOXB6	ATF3	HOXA10	ZEB2	HOXA4
HAY_BONE_MARROW_STROMAL	http://www.gsea-msigdb.org/gsea/msigdb/cards/HAY_BONE_MARROW_STROMAL	LEPR	RSPO1	TWIST2	LMNA	SOX9	ATF3	FGFR1	PITX2	ROR2	BMP4	FGFR3	WNT4	EFNB1	AKR1C2	GLI3	CYP11A1	MID1
HP_WIDE_NASAL_BRIDGE	http://www.gsea-msigdb.org/gsea/msigdb/cards/HP_WIDE_NASAL_BRIDGE	PEX1	ZEB2	FREM2	EFNB1	TMEM70	GRIP1	FAT4	MKS1	ROR2	TWIST2	FOXL2	SPECC1L	ATRX	ARL6	FLNA	PBX1	DHCR7	TP63	PTPN11	TTC8	CREBBP	PDE4D	TOE1	ESCO2	GLI3	WNT5A	MID1	PITX2	CKAP2L	BBS2	NEK1	MED12	OPHN1	HCCS	WDR35	LMNA	FGFR1	FRAS1	PCNT
MIR374B_5P	http://www.gsea-msigdb.org/gsea/msigdb/cards/MIR374B_5P	HOXA10	TTC8	CYB5A	WDR35	PITX2	WNT5A	LEPR	PDE4D	PSMC3IP	SOS1
GOBP_POSITIVE_REGULATION_OF_SIGNALING	http://www.gsea-msigdb.org/gsea/msigdb/cards/GOBP_POSITIVE_REGULATION_OF_SIGNALING	CDKN1C	SEMA3A	CREBBP	CYP19A1	AKR1C2	EVC	FGF10	FGFR1	FGFR3	FGFR2	TRIM32	FLNA	RSPO1	HFE	AR	MID1	ATF3	ROR2	WWOX	POR	PTPN11	SALL1	BMP4	SOS1	SOX9	FOXL2	VAMP7	WNT5A	DYNC2H1	TP63	ZEB2
WANG_MLL_TARGETS	http://www.gsea-msigdb.org/gsea/msigdb/cards/WANG_MLL_TARGETS	FGF10	SCARF2	GRIP1	TWIST2	HCCS	PITX2	HOXB6	H6PD	AR	HOXA10
HP_RADIAL_DEVIATION_OF_THE_HAND_OR_OF_FINGERS_OF_THE_HAND	http://www.gsea-msigdb.org/gsea/msigdb/cards/HP_RADIAL_DEVIATION_OF_THE_HAND_OR_OF_FINGERS_OF_THE_HAND	MKS1	GLI3	ATRX	ARL6	ESCO2	BCOR	ROR2	MED12	FGFR3	FGFR2	FGF10	WNT5A	PTPN11	FLNA
GOBP_BLOOD_VESSEL_MORPHOGENESIS	http://www.gsea-msigdb.org/gsea/msigdb/cards/GOBP_BLOOD_VESSEL_MORPHOGENESIS	FGF10	FGFR2	FLNA	ZFPM2	LEPR	WNT4	CHD7	BMP4	SOS1	WNT5A	HS6ST1	CUL7
HP_ABNORMAL_OVARIAN_PHYSIOLOGY	http://www.gsea-msigdb.org/gsea/msigdb/cards/HP_ABNORMAL_OVARIAN_PHYSIOLOGY	GNRH1	FOXL2	LMNA	HS6ST1	BMP4	WDR11	FGFR1	NSMF	CHD7	STAG3	PSMC3IP
HP_APLASIA_HYPOPLASIA_INVOLVING_THE_NOSE	http://www.gsea-msigdb.org/gsea/msigdb/cards/HP_APLASIA_HYPOPLASIA_INVOLVING_THE_NOSE	FGFR1	ESCO2	UBR1	CKAP2L	FREM2	RIPK4	TP63	TWIST2	SCARF2	FRAS1	GRIP1	CREBBP	LMNA	PCNT	PDE4D
HP_WIDE_INTERMAMILLARY_DISTANCE	http://www.gsea-msigdb.org/gsea/msigdb/cards/HP_WIDE_INTERMAMILLARY_DISTANCE	GNRH1	PTPN11	HS6ST1	SOS1	FREM2	WDR11	FGFR1	NSMF	FRAS1	CHD7	GRIP1	RIPK4	DHCR7	TP63	B3GLCT
HP_ABNORMAL_CARDIAC_SEPTUM_MORPHOLOGY	http://www.gsea-msigdb.org/gsea/msigdb/cards/HP_ABNORMAL_CARDIAC_SEPTUM_MORPHOLOGY	WNT4	MYRF	ZEB2	FIG4	MKS1	ROR2	ATRX	TCTN3	NEK1	FGFR1	FLNA	KAT6B	LMNA	UBR1	PEX1	ESCO2	BCOR	GLI3	TP63	CKAP2L	SPECC1L	B3GLCT	HCCS	EVC	CREBBP	MED12	RIPK4	CHD4	PCNT	FGFR3	TRAIP	FGFR2	SALL1	POR	CHD7	EVC2	TALDO1	SOS1	DHCR7	BBS2	SETBP1	PTPN11	WDR35	MKKS
HP_ABNORMALITY_OF_THE_UPPER_RESPIRATORY_TRACT	http://www.gsea-msigdb.org/gsea/msigdb/cards/HP_ABNORMALITY_OF_THE_UPPER_RESPIRATORY_TRACT	LMNA	SOX9	FREM2	DYNC2H1	GRIP1	MKS1	MED12	CREBBP	ATRX	SETBP1	CHD7	SPECC1L	POR	WDR35	RSPO1	FLNA	GLI3	NEK1	FGFR2	SCARF2	FGF10	KAT6B	LEPR	DNMT3B	MID1	FGFR3	FGFR1	TP63	PDE4D	FIG4	FRAS1	DHCR7	TSPYL1	PCNT	TCTN3
HP_ABNORMALITY_OF_THE_HELIX	http://www.gsea-msigdb.org/gsea/msigdb/cards/HP_ABNORMALITY_OF_THE_HELIX	PTPN11	PEX1	BCOR	SOS1	PBX1	CDKN1C	MED12	FGFR2	FRAS1	SALL1	SPECC1L	FGFR3	LMNA	CREBBP	SETBP1	TCTN3	CHD7
HP_LONG_PHILTRUM	http://www.gsea-msigdb.org/gsea/msigdb/cards/HP_LONG_PHILTRUM	DYNC2H1	TMEM70	ROR2	MED12	CREBBP	POR	PDE4D	WDR35	CUL7	DHCR7	FGFR2	B3GLCT	BCOR	WNT5A	FGFR1	SPECC1L	KAT6B	HSD17B4
BENPORATH_EED_TARGETS	http://www.gsea-msigdb.org/gsea/msigdb/cards/BENPORATH_EED_TARGETS	ATF3	MID1	HOXB6	ZEB2	HOXA10	ANOS1	HHAT	PITX2	DMRT1	HOXA4	FOXL2	RSPO1	FGF10
HP_ABNORMAL_INVOLUNTARY_EYE_MOVEMENTS	http://www.gsea-msigdb.org/gsea/msigdb/cards/HP_ABNORMAL_INVOLUNTARY_EYE_MOVEMENTS	SEMA3A	TCTN3	CEP41	SOS1	FOXL2	FBXL4	WFS1	WWOX	TOE1	HS6ST1	BBS12	BMP4	BBS5	FGFR1	B3GLCT	OPHN1	HESX1	ESCO2	TTC8	WDR35	ARL6	MKS1	CHD7	DHCR7	CREBBP	BBS2	MKKS	PEX1	ANOS1	DHCR24	BBS9	HSD17B4	TRIM32	BBS7	EPG5	WDR11	PTPN11	EFNB1	BBS4	PITX2	BCOR	IL17RD	BBS10
ZSCAN29_TARGET_GENES	http://www.gsea-msigdb.org/gsea/msigdb/cards/ZSCAN29_TARGET_GENES	H6PD	DNMT3B	EFNB1	IRF6	TRIM32	TCTN3	PITX2	ZEB2	PTPN11	TRAIP	WWOX
MURARO_PANCREAS_BETA_CELL	http://www.gsea-msigdb.org/gsea/msigdb/cards/MURARO_PANCREAS_BETA_CELL	CDKN1C	WNT4	NR3C1	HS6ST1	RBBP8	CHD7	ATRX	KAT6B	WFS1	SPECC1L	PTPN11	SETBP1	TSPYL1	BBS2
HP_THICKENED_SKIN	http://www.gsea-msigdb.org/gsea/msigdb/cards/HP_THICKENED_SKIN	SEMA3A	LMNA	RSPO1	ANOS1	TP63	HFE	HESX1	FGFR2	FGFR3	HS6ST1	CHD7	FGFR1	IL17RD	PEX1	CYP19A1	WDR11
CTTTGA_LEF1_Q2	http://www.gsea-msigdb.org/gsea/msigdb/cards/CTTTGA_LEF1_Q2	AR	MID1	TTC8	SEMA3A	FGFR3	CYP19A1	SALL1	WDR35	ZEB2	PITX2	HOXA10	DHCR24	FGF10	HOXA4	HOXB6	TP63
GOBP_MITOTIC_CELL_CYCLE	http://www.gsea-msigdb.org/gsea/msigdb/cards/GOBP_MITOTIC_CELL_CYCLE	CDKN1C	DMRT1	FGF10	FLNA	PBX1	PCNT	ATRX	PTPN11	BBS4	RBBP8	BMP4	CUL7
HP_ABNORMALITY_OF_THE_OVARY	http://www.gsea-msigdb.org/gsea/msigdb/cards/HP_ABNORMALITY_OF_THE_OVARY	GNRH1	FOXL2	LMNA	ARL6	HS6ST1	BBS12	LEPR	MKS1	SOX9	BMP4	WDR11	BBS5	BBS7	VAMP7	CHD7	CYP19A1	TP63	BBS9	WNT4	CYB5A	MAP3K1	WWOX	DMRT1	SETBP1	HARS2	MKKS	PTPN11	STAG3	PSMC3IP	FGFR2	POR	ZFPM2	CBX2	FGFR1	NSMF	AR	TTC8	BBS4	BBS2	TRIM32	BBS10
HP_UPSLANTED_PALPEBRAL_FISSURE	http://www.gsea-msigdb.org/gsea/msigdb/cards/HP_UPSLANTED_PALPEBRAL_FISSURE	FGFR1	PEX1	WNT5A	FGFR2	FIG4	PCNT	TOE1	ROR2	CREBBP	B3GLCT	ATRX	WDR35	HHAT	HSD17B4	SPECC1L	RIPK4	DHCR7	CHD4
HP_ABNORMAL_BLOOD_ION_CONCENTRATION	http://www.gsea-msigdb.org/gsea/msigdb/cards/HP_ABNORMAL_BLOOD_ION_CONCENTRATION	FGFR1	HFE	STAR	CYP11A1	FAT4	UBR1	CHD7	PDE4D	NR3C1	CDKN1C
GOBP_CELL_PART_MORPHOGENESIS	http://www.gsea-msigdb.org/gsea/msigdb/cards/GOBP_CELL_PART_MORPHOGENESIS	SEMA3A	TTC8	EFNB1	FGFR2	GRIP1	NSMF	GLI3	ANOS1	OPHN1	PTPN11	SOS1	WNT5A	CUL7
GOBP_INTRACELLULAR_TRANSPORT	http://www.gsea-msigdb.org/gsea/msigdb/cards/GOBP_INTRACELLULAR_TRANSPORT	BBS5	BBS12	FLNA	GRIP1	GLI3	LMNA	PCNT	PEX1	BBS7	WDR11	WDR35	EPG5	PTPN11	BBS4	BMP4	STAR	VAMP7	DYNC2H1	MKKS	ARL6
HP_LIMB_JOINT_CONTRACTURE	http://www.gsea-msigdb.org/gsea/msigdb/cards/HP_LIMB_JOINT_CONTRACTURE	DHCR24	FGFR3	EFNB1	GLI3	ROR2	MED12	TMEM70	TP63	FAT4	POR	LMNA	SCARF2	KAT6B	TWIST2	BCOR	ESCO2	WNT5A	BMP4	FLNA	FIG4	FGFR2	PEX1	PTDSS1	TCTN3
HP_CEREBRAL_CORTICAL_ATROPHY	http://www.gsea-msigdb.org/gsea/msigdb/cards/HP_CEREBRAL_CORTICAL_ATROPHY	SETBP1	FGFR1	SPECC1L	TMEM70	NEK1	BMP4	B3GLCT	CYB5A	OPHN1	WFS1	ATRX	TCTN3	EPG5
HP_CONTRACTURES_OF_THE_JOINTS_OF_THE_UPPER_LIMBS	http://www.gsea-msigdb.org/gsea/msigdb/cards/HP_CONTRACTURES_OF_THE_JOINTS_OF_THE_UPPER_LIMBS	DHCR24	FGFR3	EFNB1	ROR2	MED12	TMEM70	TP63	FAT4	POR	LMNA	SCARF2	TWIST2	BCOR	ESCO2	GLI3	WNT5A	BMP4	FLNA	FGFR2	PEX1	PTDSS1	TCTN3	KAT6B
HP_ABNORMALITY_OF_MOUTH_SIZE	http://www.gsea-msigdb.org/gsea/msigdb/cards/HP_ABNORMALITY_OF_MOUTH_SIZE	FAT4	FREM2	MKS1	ROR2	MED12	TWIST2	LMNA	SALL1	SETBP1	CHD7	FLNA	FGFR2	TALDO1	TMEM70	ATRX	SOS1	PTDSS1	DHCR24	CREBBP	POR	BBS7	TP63	B3GLCT	RIPK4	DHCR7
HP_ABNORMALITY_OF_DENTAL_ERUPTION	http://www.gsea-msigdb.org/gsea/msigdb/cards/HP_ABNORMALITY_OF_DENTAL_ERUPTION	BCOR	ROR2	BMP4	GLI3	ZEB2	TP63	LMNA	FGFR1	IRF6	MKS1	FGFR2	NEK1	SPECC1L	KAT6B	TWIST2	WNT5A	SETBP1	CHD7	EVC2	EVC	FAT4	FLNA	CREBBP	MED12	PDE4D	DHCR7	FGFR3	FGF10	CUL7	UBR1
HP_ABNORMALITY_OF_THE_HALLUX	http://www.gsea-msigdb.org/gsea/msigdb/cards/HP_ABNORMALITY_OF_THE_HALLUX	FGFR2	GLI3	BCOR	ZEB2	EFNB1	FLNA	FIG4	FGFR1	NEK1	ROR2	MED12	FGFR3	CREBBP	SALL1	PDE4D	TP63	SCARF2	RBBP8	FGF10
HP_ABNORMAL_SACRUM_MORPHOLOGY	http://www.gsea-msigdb.org/gsea/msigdb/cards/HP_ABNORMAL_SACRUM_MORPHOLOGY	HCCS	ROR2	FGFR3	FGFR2	WNT5A	SETBP1	TWIST2	FAT4	MED12	B3GLCT
GOCC_MICROTUBULE_ORGANIZING_CENTER	http://www.gsea-msigdb.org/gsea/msigdb/cards/GOCC_MICROTUBULE_ORGANIZING_CENTER	MAMLD1	CHD4	TTC8	BBS5	CKAP2L	EVC	SPECC1L	BBS9	NR3C1	NEK1	PCNT	PDE4D	MKS1	BBS7	WDR11	WDR35	BBS2	BBS4	MKKS	CEP41	CUL7
HP_ABNORMAL_OVARIAN_MORPHOLOGY	http://www.gsea-msigdb.org/gsea/msigdb/cards/HP_ABNORMAL_OVARIAN_MORPHOLOGY	GNRH1	ARL6	HS6ST1	BBS12	LEPR	MKS1	SOX9	WDR11	BBS5	BBS7	LMNA	VAMP7	CHD7	CYP19A1	TP63	BBS9	CYB5A	WWOX	FOXL2	DMRT1	SETBP1	HARS2	MKKS	PTPN11	PSMC3IP	POR	ZFPM2	CBX2	FGFR1	NSMF	AR	MAP3K1	TTC8	BBS4	BBS2	TRIM32	BBS10
GOMF_IDENTICAL_PROTEIN_BINDING	http://www.gsea-msigdb.org/gsea/msigdb/cards/GOMF_IDENTICAL_PROTEIN_BINDING	TRAIP	DMRT1	FGFR1	FGFR3	FGFR2	TRIM32	FLNA	HARS2	HSD17B4	MID1	ATF3	RBBP8	TP63	HESX1
HP_ABNORMAL_LOCATION_OF_EARS	http://www.gsea-msigdb.org/gsea/msigdb/cards/HP_ABNORMAL_LOCATION_OF_EARS	TCTN3	DHCR24	CEP41	ZEB2	SOS1	TMEM70	GRIP1	FIG4	BBS9	MKS1	FGFR2	ROR2	CREBBP	FOXL2	ATRX	SETBP1	FLNA	PDE4D	FAT4	LMNA	TRIM32	POR	KAT6B	PEX1	DNMT3B	ESCO2	BBS12	GLI3	BMP4	FGFR3	BBS5	BBS7	EPG5	FGFR1	SPECC1L	WNT5A	B3GLCT	WNT4	MED12	TWIST2	RIPK4	TTC8	CHD4	PCNT	ARL6	SOX9	CDKN1C	FREM2	CHD7	PTPN11	TALDO1	PBX1	DHCR7	FGF10	BBS4	BBS2	BCOR	MKKS	WDR35	FRAS1	HSD17B4	BBS10
HP_ABNORMAL_VASCULAR_MORPHOLOGY	http://www.gsea-msigdb.org/gsea/msigdb/cards/HP_ABNORMAL_VASCULAR_MORPHOLOGY	FAT4	DHCR24	MYRF	ZEB2	LMNA	SOS1	FIG4	MKS1	ROR2	FGFR1	FLNA	PEX1	ESCO2	BCOR	GLI3	ZFPM2	FGFR3	NEK1	SPECC1L	B3GLCT	WNT4	CREBBP	MED12	CHD4	PTDSS1	PCNT	KAT6B	TRAIP	FGFR2	HCCS	SALL1	CHD7	TALDO1	PTPN11	UBR1	PBX1	DHCR7	TP63	FGF10	WDR35	MKKS
HP_JOINT_CONTRACTURE_OF_THE_HAND	http://www.gsea-msigdb.org/gsea/msigdb/cards/HP_JOINT_CONTRACTURE_OF_THE_HAND	BCOR	POR	GLI3	DHCR24	WNT5A	FGFR3	BMP4	EFNB1	FLNA	ROR2	MED12	TMEM70	TP63	FGFR2	FAT4	SCARF2	PEX1	LMNA	TWIST2	TCTN3	KAT6B
HP_APLASIA_HYPOPLASIA_OF_THE_OVARY	http://www.gsea-msigdb.org/gsea/msigdb/cards/HP_APLASIA_HYPOPLASIA_OF_THE_OVARY	GNRH1	CHD7	TP63	BBS9	AR	ARL6	HS6ST1	SOX9	BBS12	ZFPM2	WWOX	LEPR	MKS1	TTC8	FOXL2	MAP3K1	WDR11	FGFR1	SETBP1	BBS5	BBS7	HARS2	BBS4	BBS2	TRIM32	MKKS	VAMP7	PTPN11	NSMF	BBS10	PSMC3IP
HP_WIDE_ANTERIOR_FONTANEL	http://www.gsea-msigdb.org/gsea/msigdb/cards/HP_WIDE_ANTERIOR_FONTANEL	PEX1	ROR2	FGFR3	CREBBP	FAT4	MED12	SOX9	FGFR2	GLI3	WNT5A	POR	B3GLCT	SETBP1	FLNA	TALDO1
HP_ABNORMALITY_OF_THE_EXTERNAL_NOSE	http://www.gsea-msigdb.org/gsea/msigdb/cards/HP_ABNORMALITY_OF_THE_EXTERNAL_NOSE	TCTN3	DHCR24	CEP41	ZEB2	LMNA	TMEM70	GRIP1	FIG4	ROR2	CREBBP	ATRX	SETBP1	PDE4D	FGFR2	FBXL4	FGFR1	MKS1	MED12	TWIST2	UBR1	POR	KAT6B	PEX1	DNMT3B	ESCO2	BCOR	GLI3	MID1	CKAP2L	TRAIP	WNT5A	B3GLCT	RIPK4	PCNT	FGFR3	WDR35	RBBP8	FREM2	EFNB1	PTPN11	ARL6	CUL7	PBX1	HESX1	DHCR7	SCARF2	TTC8	TP63	BBS2	SOX9	FLNA	FRAS1	EPG5
GOMF_RIBONUCLEOTIDE_BINDING	http://www.gsea-msigdb.org/gsea/msigdb/cards/GOMF_RIBONUCLEOTIDE_BINDING	CHD4	BBS12	FGFR1	FGFR3	FGFR2	HARS2	MCM9	MAP3K1	NEK1	ROR2	PDE4D	PEX1	RIPK4	POR	ATRX	CHD7	HHAT	DYNC2H1	BBS10	MKKS	ARL6
HP_CONTRACTURES_OF_THE_JOINTS_OF_THE_LOWER_LIMBS	http://www.gsea-msigdb.org/gsea/msigdb/cards/HP_CONTRACTURES_OF_THE_JOINTS_OF_THE_LOWER_LIMBS	ESCO2	GLI3	BCOR	FGFR3	LMNA	KAT6B	FIG4	FLNA	SCARF2	PTDSS1
TGGAAA_NFAT_Q4_01	http://www.gsea-msigdb.org/gsea/msigdb/cards/TGGAAA_NFAT_Q4_01	PSMC3IP	CEP41	BNC2	WWOX	SEMA3A	TCTN3	WNT4	OPHN1	HESX1	ZEB2	PEX1	NR3C1	HOXA10	BMP4	FGF10	HOXA4	HOXB6	BCOR	DNMT3B	SOS1	PDE4D	BBS4	PITX2	WNT5A	SOX9
GOCC_MICROTUBULE_CYTOSKELETON	http://www.gsea-msigdb.org/gsea/msigdb/cards/GOCC_MICROTUBULE_CYTOSKELETON	MAMLD1	CHD4	TTC8	BBS5	CKAP2L	EVC	SPECC1L	BBS9	NR3C1	MID1	NEK1	ROR2	PCNT	PDE4D	MKS1	BBS7	WDR11	WDR35	BBS2	BBS4	DYNC2H1	MKKS	ARL6	CEP41	CUL7
HP_ABNORMAL_EXTERNAL_GENITALIA	http://www.gsea-msigdb.org/gsea/msigdb/cards/HP_ABNORMAL_EXTERNAL_GENITALIA	SEMA3A	TCTN3	MYRF	ZEB2	SOS1	TMEM70	FIG4	CEP41	MAP3K1	MED12	LMNA	CREBBP	ATRX	SETBP1	CYP11A1	PDE4D	POR	FBXL4	WDR35	WFS1	FGFR1	MKS1	PTDSS1	FGFR2	KAT6B	SOX9	FGF10	TOE1	UBR1	HS6ST1	BBS12	GLI3	MID1	BMP4	HSD17B3	BBS5	VAMP7	CKAP2L	CYB5A	SPECC1L	B3GLCT	AR	EVC	OPHN1	HESX1	RBBP8	WDR11	ESCO2	TTC8	DYNC2H1	PCNT	FAT4	GNRH1	ARL6	HFE	FREM2	BBS4	AMH	LHCGR	IRF6	HCCS	FLNA	SALL1	CHD7	PTPN11	ZFPM2	CDKN1C	DHCR7	BBS2	NSMF	MAMLD1	BCOR	WNT5A	PITX2	TP63	MKKS	TWIST2	STAR	ROR2	CYP19A1	FRAS1	WNT4	ANOS1	DHCR24	GRIP1	BBS9	RSPO1	BNC2	NEK1	AKR1C2	HHAT	TRIM32	PEX1	FGFR3	BBS7	EPG5	RIPK4	NR3C1	CHD4	EFNB1	TRAIP	WWOX	EVC2	TALDO1	CUL7	PBX1	TSPYL1	LEPR	DMRT1	IL17RD	CBX2	AKR1C4	BBS10
HP_SHORT_RIBS	http://www.gsea-msigdb.org/gsea/msigdb/cards/HP_SHORT_RIBS	FGFR3	FIG4	WDR35	CUL7	DYNC2H1	NEK1	SETBP1	FLNA	EVC	EVC2
GOBP_GENITALIA_DEVELOPMENT	http://www.gsea-msigdb.org/gsea/msigdb/cards/GOBP_GENITALIA_DEVELOPMENT	CYP19A1	DHCR24	FGF10	HSD17B3	AR	LHCGR	ROR2	CHD7	PTPN11	WNT5A	TP63
GOBP_REGULATION_OF_CELL_CYCLE	http://www.gsea-msigdb.org/gsea/msigdb/cards/GOBP_REGULATION_OF_CELL_CYCLE	CDKN1C	DHCR24	DMRT1	FGF10	FGFR2	TRIM32	PBX1	WNT4	ATRX	PTPN11	BBS4	BMP4	SOX9	WNT5A	CUL7
MIR374A_5P	http://www.gsea-msigdb.org/gsea/msigdb/cards/MIR374A_5P	HOXA10	TTC8	CYB5A	WDR35	PITX2	WNT5A	LEPR	ANOS1	PDE4D	FAT4	PSMC3IP	SOS1
HP_APLASIA_HYPOPLASIA_OF_THE_DISTAL_PHALANGES_OF_THE_HAND	http://www.gsea-msigdb.org/gsea/msigdb/cards/HP_APLASIA_HYPOPLASIA_OF_THE_DISTAL_PHALANGES_OF_THE_HAND	FIG4	EVC	FLNA	ROR2	SETBP1	MED12	EVC2	PCNT	WDR35	LMNA	POR
HP_ABNORMALITY_OF_THE_FONTANELLES_OR_CRANIAL_SUTURES	http://www.gsea-msigdb.org/gsea/msigdb/cards/HP_ABNORMALITY_OF_THE_FONTANELLES_OR_CRANIAL_SUTURES	FGFR2	RBBP8	FGFR1	ZEB2	EFNB1	FIG4	FAT4	MED12	FGFR3	SETBP1	POR	FLNA	TALDO1	SPECC1L	UBR1	CDKN1C	SCARF2	PTDSS1	CREBBP	GLI3	LMNA	B3GLCT	PEX1	ESCO2	ROR2	BMP4	TRAIP	PCNT	HESX1	SOX9	WNT5A	WDR35	HSD17B4	ATRX	CHD4
HP_HYPOTELORISM	http://www.gsea-msigdb.org/gsea/msigdb/cards/HP_HYPOTELORISM	FGFR1	EVC	FGFR2	MKS1	FGFR3	PDE4D	OPHN1	EVC2	WDR35	EPG5
TATAAA_TATA_01	http://www.gsea-msigdb.org/gsea/msigdb/cards/TATAAA_TATA_01	MID1	BNC2	SEMA3A	B3GLCT	OPHN1	HESX1	PITX2	HOXA10	FGF10	SOX9	HOXB6	HARS2
HP_AUTISM	http://www.gsea-msigdb.org/gsea/msigdb/cards/HP_AUTISM	WFS1	FGFR1	PDE4D	CHD7	HESX1	DHCR7	MED12	CREBBP	WWOX	ATRX
HP_ABNORMAL_RESPIRATORY_SYSTEM_MORPHOLOGY	http://www.gsea-msigdb.org/gsea/msigdb/cards/HP_ABNORMAL_RESPIRATORY_SYSTEM_MORPHOLOGY	FAT4	MYRF	ZEB2	BCOR	SOS1	MED12	CREBBP	ATRX	SETBP1	POR	WDR35	KAT6B	DNMT3B	GLI3	MID1	FGFR1	B3GLCT	EVC	HESX1	DYNC2H1	PCNT	LMNA	FREM2	CHD7	SPECC1L	FLNA	DHCR7	SCARF2	FGF10	SOX9	LEPR	FGFR2	TP63	FGFR3	FRAS1	WNT4	MKKS	DHCR24	GRIP1	MKS1	ROR2	RSPO1	NEK1	PEX1	EPG5	PDE4D	TCTN3	TRAIP	RIPK4	ZFPM2	PSMC3IP	HFE	PTPN11	EVC2	FIG4	TSPYL1
HP_ABNORMAL_JAW_MORPHOLOGY	http://www.gsea-msigdb.org/gsea/msigdb/cards/HP_ABNORMAL_JAW_MORPHOLOGY	TCTN3	ZEB2	LMNA	SOS1	TMEM70	FIG4	MED12	CREBBP	SETBP1	PDE4D	FAT4	WDR35	FGFR2	MKS1	PTDSS1	KAT6B	TOE1	DNMT3B	BMP4	TP63	B3GLCT	OPHN1	RBBP8	ESCO2	PCNT	IRF6	PTPN11	SPECC1L	DHCR7	SCARF2	FGF10	SOX9	MAMLD1	WNT5A	PITX2	FGFR1	FLNA	DHCR24	DYNC2H1	ROR2	ATRX	TWIST2	PEX1	FGFR3	TRAIP	EPG5	NEK1	HCCS	RIPK4	GRIP1	CDKN1C	CUL7	GLI3	BNC2	CHD7	HSD17B4
HP_NAUSEA_AND_VOMITING	http://www.gsea-msigdb.org/gsea/msigdb/cards/HP_NAUSEA_AND_VOMITING	ZEB2	STAR	CYP11A1	ATRX	DHCR7	FGFR1	FLNA	HFE	NEK1	FIG4	WWOX
HP_ABNORMALITY_OF_THE_CALVARIA	http://www.gsea-msigdb.org/gsea/msigdb/cards/HP_ABNORMALITY_OF_THE_CALVARIA	TCTN3	DHCR24	CEP41	ZEB2	FGFR3	DYNC2H1	TMEM70	GRIP1	FIG4	FAT4	FGFR2	ROR2	MED12	SETBP1	FLNA	PDE4D	ATRX	POR	FBXL4	WDR35	NEK1	FGFR1	PTDSS1	GLI3	LMNA	KAT6B	PEX1	ESCO2	MID1	BMP4	TRAIP	HESX1	SPECC1L	WNT5A	B3GLCT	OPHN1	CKAP2L	CHD4	RBBP8	CDKN1C	FREM2	EFNB1	PTPN11	TALDO1	UBR1	CUL7	SCARF2	MKS1	CREBBP	PCNT	SOX9	TTC8	FRAS1	HSD17B4	DHCR7	ZFPM2
HP_ABNORMAL_PHALANGEAL_JOINT_MORPHOLOGY_OF_THE_HAND	http://www.gsea-msigdb.org/gsea/msigdb/cards/HP_ABNORMAL_PHALANGEAL_JOINT_MORPHOLOGY_OF_THE_HAND	BCOR	POR	WNT5A	EFNB1	FLNA	ROR2	TMEM70	FGFR2	FAT4	FGFR3	WFS1	PEX1	MED12	LMNA	TWIST2	TCTN3	KAT6B
GOBP_POSITIVE_REGULATION_OF_CELLULAR_COMPONENT_ORGANIZATION	http://www.gsea-msigdb.org/gsea/msigdb/cards/GOBP_POSITIVE_REGULATION_OF_CELLULAR_COMPONENT_ORGANIZATION	DMRT1	FLNA	GRIP1	HFE	AR	ROR2	WNT4	ATRX	BBS4	SOX9	WNT5A	CUL7	FIG4
GOBP_NEGATIVE_REGULATION_OF_MULTICELLULAR_ORGANISMAL_PROCESS	http://www.gsea-msigdb.org/gsea/msigdb/cards/GOBP_NEGATIVE_REGULATION_OF_MULTICELLULAR_ORGANISMAL_PROCESS	TRAIP	SEMA3A	ZFPM2	GLI3	HFE	LMNA	PDE4D	WNT4	IL17RD	BCOR	PTPN11	BBS2	BMP4	SOX9	WNT5A	TP63	FIG4
HP_NEPHROTIC_SYNDROME	http://www.gsea-msigdb.org/gsea/msigdb/cards/HP_NEPHROTIC_SYNDROME	ARL6	BBS12	ZFPM2	MKS1	BBS5	BBS7	VAMP7	BBS9	SOX9	CHD7	WWOX	TTC8	MAP3K1	BBS4	BBS2	TRIM32	MKKS	BBS10
HP_DYSARTHRIA	http://www.gsea-msigdb.org/gsea/msigdb/cards/HP_DYSARTHRIA	SEMA3A	ANOS1	SOS1	HSD17B4	WFS1	FIG4	AR	HS6ST1	FGFR1	WDR11	WWOX	MKS1	HESX1	PTPN11	NEK1	CHD7	IL17RD
GOBP_REGULATION_OF_RESPONSE_TO_EXTERNAL_STIMULUS	http://www.gsea-msigdb.org/gsea/msigdb/cards/GOBP_REGULATION_OF_RESPONSE_TO_EXTERNAL_STIMULUS	SEMA3A	CREBBP	CYP19A1	FGF10	FGFR1	FLNA	WNT4	PTPN11	BBS2	BBS4	VAMP7	WNT5A	MKKS
HP_ABNORMAL_DISTAL_PHALANX_MORPHOLOGY_OF_FINGER	http://www.gsea-msigdb.org/gsea/msigdb/cards/HP_ABNORMAL_DISTAL_PHALANX_MORPHOLOGY_OF_FINGER	ROR2	FIG4	FGFR2	PCNT	LMNA	WDR35	WNT5A	SETBP1	EVC	FLNA	CREBBP	MED12	EVC2	POR
ZNF596_TARGET_GENES	http://www.gsea-msigdb.org/gsea/msigdb/cards/ZNF596_TARGET_GENES	SEMA3A	FGFR1	SALL1	GLI3	HOXB6	NR3C1	SOS1	ATF3	PITX2	HOXA10
HP_PROPTOSIS	http://www.gsea-msigdb.org/gsea/msigdb/cards/HP_PROPTOSIS	POR	ESCO2	ROR2	FGFR3	FGFR2	SOX9	WNT5A	ZFPM2	SOS1	CKAP2L	FIG4	FGFR1	SPECC1L	LMNA	SETBP1	PTPN11	CDKN1C	FLNA	CREBBP	DHCR7	TCTN3
GOBP_CELL_MORPHOGENESIS_INVOLVED_IN_NEURON_DIFFERENTIATION	http://www.gsea-msigdb.org/gsea/msigdb/cards/GOBP_CELL_MORPHOGENESIS_INVOLVED_IN_NEURON_DIFFERENTIATION	SEMA3A	TTC8	EFNB1	FGFR2	NSMF	GLI3	ANOS1	OPHN1	PTPN11	SOS1	WNT5A	CUL7
HP_COARCTATION_OF_AORTA	http://www.gsea-msigdb.org/gsea/msigdb/cards/HP_COARCTATION_OF_AORTA	SPECC1L	TALDO1	GLI3	CREBBP	ZEB2	PTPN11	DHCR7	MKS1	MED12	CHD4	FGFR1
HP_ABNORMAL_DIAPHYSIS_MORPHOLOGY	http://www.gsea-msigdb.org/gsea/msigdb/cards/HP_ABNORMAL_DIAPHYSIS_MORPHOLOGY	FGFR3	SOX9	ZEB2	FIG4	MKS1	PTPN11	SETBP1	POR	FLNA	EVC2	ATRX	GLI3	EVC	SCARF2	FGFR2	BCOR	TCTN3	HS6ST1	PCNT	FGFR1	WDR35	CYP19A1	RIPK4	ESCO2	DYNC2H1	PTDSS1
HP_ABNORMAL_CONNECTION_OF_THE_CARDIAC_SEGMENTS	http://www.gsea-msigdb.org/gsea/msigdb/cards/HP_ABNORMAL_CONNECTION_OF_THE_CARDIAC_SEGMENTS	FGFR1	BCOR	MYRF	ZEB2	ZFPM2	CHD7	FIG4	SALL1	SPECC1L	ROR2	MKKS	CHD4	LMNA
HP_ABNORMAL_ESOPHAGUS_PHYSIOLOGY	http://www.gsea-msigdb.org/gsea/msigdb/cards/HP_ABNORMAL_ESOPHAGUS_PHYSIOLOGY	ZEB2	TP63	CREBBP	ATRX	SETBP1	FBXL4	WFS1	FGFR3	FGFR1	FIG4	WWOX	KAT6B	AR	BMP4	MID1	MED12	POR	IRF6	FLNA	CHD7	SPECC1L	DHCR7	FGF10	TSPYL1	NEK1	SALL1	FGFR2
HP_ABNORMALITY_OF_THE_TARSAL_BONES	http://www.gsea-msigdb.org/gsea/msigdb/cards/HP_ABNORMALITY_OF_THE_TARSAL_BONES	FGFR2	LMNA	PEX1	POR	FLNA	FGFR1	ZEB2	FGFR3	FIG4	GLI3	MKKS	CUL7
GGATTA_PITX2_Q2	http://www.gsea-msigdb.org/gsea/msigdb/cards/GGATTA_PITX2_Q2	MID1	BBS5	ZEB2	PITX2	SEMA3A	CBX2	PBX1	FGFR3	SOX9	HOXB6	MYRF
HP_THORACIC_HYPOPLASIA	http://www.gsea-msigdb.org/gsea/msigdb/cards/HP_THORACIC_HYPOPLASIA	POR	SOX9	DYNC2H1	FLNA	HHAT	FAT4	PCNT	WDR35	EVC2	LMNA	FGFR2	EVC	BCOR	NEK1	FGFR3	HSD17B4
HP_TOOTH_MALPOSITION	http://www.gsea-msigdb.org/gsea/msigdb/cards/HP_TOOTH_MALPOSITION	ARL6	ZEB2	FREM2	TP63	GRIP1	FGFR2	FAT4	ROR2	MED12	FGFR3	LMNA	ATRX	IRF6	SOS1	DHCR7	SCARF2	CREBBP	FLNA	PDE4D	B3GLCT	BCOR	BMP4	PTPN11	WNT5A	FGFR1	WDR35	FRAS1	SETBP1	SPECC1L
HP_DENTAL_MALOCCLUSION	http://www.gsea-msigdb.org/gsea/msigdb/cards/HP_DENTAL_MALOCCLUSION	FGFR1	FLNA	IRF6	BMP4	BCOR	SOS1	CREBBP	PTPN11	FREM2	TP63	FRAS1	GRIP1	FGFR2	FAT4	FGFR3
HP_ABNORMAL_MORPHOLOGY_OF_THE_GREAT_VESSELS	http://www.gsea-msigdb.org/gsea/msigdb/cards/HP_ABNORMAL_MORPHOLOGY_OF_THE_GREAT_VESSELS	DHCR24	MYRF	ZEB2	SOS1	FIG4	MKS1	ROR2	FGFR1	FLNA	LMNA	PEX1	ESCO2	BCOR	GLI3	ZFPM2	FGFR3	SPECC1L	B3GLCT	WNT4	CREBBP	MED12	CHD4	PCNT	KAT6B	TRAIP	FGFR2	HCCS	SALL1	CHD7	TALDO1	PTPN11	DHCR7	TP63	FGF10	WDR35	MKKS
HP_FUNCTIONAL_ABNORMALITY_OF_THE_GASTROINTESTINAL_TRACT	http://www.gsea-msigdb.org/gsea/msigdb/cards/HP_FUNCTIONAL_ABNORMALITY_OF_THE_GASTROINTESTINAL_TRACT	ZEB2	TP63	CREBBP	ATRX	SETBP1	FBXL4	WFS1	FGFR3	FGFR1	FIG4	WWOX	KAT6B	AR	BMP4	MID1	MED12	POR	IRF6	FLNA	CHD7	SPECC1L	DHCR7	FGF10	TSPYL1	NEK1	SALL1	FGFR2
HP_ABNORMAL_NASAL_BRIDGE_MORPHOLOGY	http://www.gsea-msigdb.org/gsea/msigdb/cards/HP_ABNORMAL_NASAL_BRIDGE_MORPHOLOGY	FAT4	TCTN3	DHCR24	CEP41	ZEB2	DYNC2H1	TMEM70	GRIP1	BBS9	FGFR2	ROR2	CREBBP	FOXL2	ATRX	FLNA	PDE4D	POR	WDR35	FGFR3	FGFR1	MED12	KAT6B	TP63	TOE1	TWIST2	TRIM32	HS6ST1	DNMT3B	ESCO2	BBS12	BCOR	GLI3	MID1	BBS5	BBS7	CKAP2L	NEK1	HESX1	SPECC1L	WNT5A	B3GLCT	PEX1	HCCS	LMNA	TTC8	PCNT	GNRH1	ARL6	SOX9	FREM2	EFNB1	WDR11	MKS1	RIPK4	CHD7	TALDO1	CUL7	SOS1	PBX1	DHCR7	SETBP1	SCARF2	NSMF	PTPN11	BBS4	BBS2	CDKN1C	PITX2	MKKS	OPHN1	FRAS1	HSD17B4	BBS10
HP_NARROW_PALATE	http://www.gsea-msigdb.org/gsea/msigdb/cards/HP_NARROW_PALATE	ARL6	PEX1	PTPN11	FGFR2	WNT5A	FIG4	MED12	FGFR3	BCOR	CREBBP	TWIST2	SCARF2	SETBP1	PTDSS1	POR	TCTN3
HP_ABNORMAL_CARDIAC_ATRIUM_MORPHOLOGY	http://www.gsea-msigdb.org/gsea/msigdb/cards/HP_ABNORMAL_CARDIAC_ATRIUM_MORPHOLOGY	MYRF	TRAIP	FIG4	ROR2	HCCS	SALL1	POR	EVC2	TALDO1	SPECC1L	UBR1	GLI3	SOS1	NEK1	DHCR7	BBS2	SETBP1	EVC	CREBBP	KAT6B	FGFR2	B3GLCT	LMNA	ESCO2	BCOR	PTPN11	CHD7	FGFR1	ZEB2	WDR35	FGFR3	MED12	RIPK4	MKKS	CHD4	PCNT
HP_ABNORMALITY_OF_FONTANELLES	http://www.gsea-msigdb.org/gsea/msigdb/cards/HP_ABNORMALITY_OF_FONTANELLES	PEX1	ROR2	FLNA	FGFR2	FAT4	HESX1	MED12	SOX9	WNT5A	SETBP1	POR	TALDO1	FIG4	UBR1	CDKN1C	FGFR3	PTDSS1	HSD17B4	CREBBP	GLI3	LMNA	ATRX	B3GLCT
HP_WIDE_MOUTH	http://www.gsea-msigdb.org/gsea/msigdb/cards/HP_WIDE_MOUTH	MKS1	ROR2	MED12	TWIST2	B3GLCT	SALL1	SETBP1	TALDO1	TMEM70	ATRX	SOS1	PTDSS1	DHCR7
GOBP_REGULATION_OF_PROTEIN_PHOSPHORYLATION	http://www.gsea-msigdb.org/gsea/msigdb/cards/GOBP_REGULATION_OF_PROTEIN_PHOSPHORYLATION	CDKN1C	FGF10	FGFR1	FGFR3	RSPO1	HFE	LEPR	ROR2	PDE4D	PTPN11	BMP4	SOS1	SOX9	WNT5A
HP_POSTNATAL_GROWTH_RETARDATION	http://www.gsea-msigdb.org/gsea/msigdb/cards/HP_POSTNATAL_GROWTH_RETARDATION	ESCO2	PTPN11	CDKN1C	CKAP2L	CHD7	FIG4	PCNT	ATRX	B3GLCT	LMNA	FLNA	WFS1	PDE4D	FAT4	CUL7	SETBP1	BNC2	CREBBP
HP_ABNORMAL_PERIPHERAL_NERVOUS_SYSTEM_MORPHOLOGY	http://www.gsea-msigdb.org/gsea/msigdb/cards/HP_ABNORMAL_PERIPHERAL_NERVOUS_SYSTEM_MORPHOLOGY	MED12	PTDSS1	LMNA	ATRX	CHD7	WFS1	FIG4	PEX1	TRIM32	HSD17B4
GOBP_AMEBOIDAL_TYPE_CELL_MIGRATION	http://www.gsea-msigdb.org/gsea/msigdb/cards/GOBP_AMEBOIDAL_TYPE_CELL_MIGRATION	SEMA3A	EFNB1	FGF10	FGFR1	PITX2	PTPN11	BMP4	SOX9	WNT5A	ZEB2
HP_MIDFACE_RETRUSION	http://www.gsea-msigdb.org/gsea/msigdb/cards/HP_MIDFACE_RETRUSION	FGFR2	PEX1	ROR2	FGFR3	WNT5A	BMP4	SOS1	PITX2	FAT4	FGFR1	HESX1	SETBP1	PDE4D	POR	FLNA	PTPN11	ATRX	HCCS	WDR35	LMNA	CDKN1C	MED12	CUL7
GOBP_REGULATION_OF_CELLULAR_RESPONSE_TO_STRESS	http://www.gsea-msigdb.org/gsea/msigdb/cards/GOBP_REGULATION_OF_CELLULAR_RESPONSE_TO_STRESS	SEMA3A	CREBBP	FGF10	TRIM32	FLNA	MID1	RBBP8	BMP4	WFS1	WNT5A
HP_HIP_DISLOCATION	http://www.gsea-msigdb.org/gsea/msigdb/cards/HP_HIP_DISLOCATION	MKKS	SOX9	GLI3	WNT5A	FGFR1	FIG4	LMNA	FLNA	CUL7	DHCR7	KAT6B
HP_ABNORMALITY_OF_THE_LYMPHATIC_SYSTEM	http://www.gsea-msigdb.org/gsea/msigdb/cards/HP_ABNORMALITY_OF_THE_LYMPHATIC_SYSTEM	FAT4	MYRF	ZEB2	BCOR	LMNA	SOS1	MKS1	FGFR1	FGFR2	DHCR24	ATRX	ESCO2	TCTN3	EPG5	HFE	TP63	TALDO1	PTPN11	SETBP1	CHD7	WDR35	FRAS1	HSD17B4	WWOX
HP_AMENORRHEA	http://www.gsea-msigdb.org/gsea/msigdb/cards/HP_AMENORRHEA	GNRH1	FOXL2	HS6ST1	SEMA3A	LMNA	ANOS1	LEPR	HFE	WDR11	CHD7	PSMC3IP	VAMP7	CYP19A1	TP63	WNT4	CYB5A	HESX1	WWOX	HARS2	STAG3	AR	FGFR1	HSD17B4	IL17RD	ZFPM2	MCM9	NSMF	PEX1	SOX9	POR	MAP3K1
HP_ABNORMAL_HAIR_MORPHOLOGY	http://www.gsea-msigdb.org/gsea/msigdb/cards/HP_ABNORMAL_HAIR_MORPHOLOGY	TCTN3	CEP41	ZEB2	LMNA	SOS1	FIG4	TP63	HFE	MAP3K1	MED12	CREBBP	FOXL2	SETBP1	NR3C1	FAT4	FBXL4	FGFR1	FGFR2	KAT6B	SOX9	FGFR3	UBR1	BBS12	BCOR	MID1	BBS5	VAMP7	CKAP2L	CYB5A	SPECC1L	EVC	ESCO2	TTC8	POR	PCNT	WDR35	GNRH1	ARL6	RBBP8	FREM2	MKS1	FLNA	CHD7	WDR11	ZFPM2	HESX1	SCARF2	NSMF	B3GLCT	BBS2	DNMT3B	TWIST2	WNT5A	IRF6	MKKS	LHCGR	CYP19A1	FRAS1	DHCR7	RIPK4	GRIP1	BBS9	ROR2	AR	TRIM32	HS6ST1	BBS7	H6PD	TRAIP	EPG5	NEK1	PDE4D	HCCS	PTDSS1	EFNB1	WNT4	WWOX	PSMC3IP	TALDO1	PTPN11	CUL7	EVC2	BBS4	GLI3	ANOS1	PEX1	BBS10
GOBP_CELL_CELL_ADHESION	http://www.gsea-msigdb.org/gsea/msigdb/cards/GOBP_CELL_CELL_ADHESION	EFNB1	FLNA	GLI3	HFE	WNT4	PTPN11	BMP4	SOX9	WNT5A	FAT4	SCARF2
GOBP_ESTABLISHMENT_OF_PROTEIN_LOCALIZATION	http://www.gsea-msigdb.org/gsea/msigdb/cards/GOBP_ESTABLISHMENT_OF_PROTEIN_LOCALIZATION	TTC8	BBS5	FLNA	GRIP1	BBS9	GLI3	LMNA	PCNT	PEX1	BBS7	WDR11	PTPN11	BBS2	BBS4	BMP4	VAMP7	FRAS1	ARL6	CEP41
HP_LOWER_EXTREMITY_JOINT_DISLOCATION	http://www.gsea-msigdb.org/gsea/msigdb/cards/HP_LOWER_EXTREMITY_JOINT_DISLOCATION	MKKS	SOX9	FIG4	GLI3	LMNA	FLNA	CUL7	DHCR7	FGFR1	CREBBP	KAT6B	WNT5A
HP_APLASIA_HYPOPLASIA_OF_THE_EYEBROW	http://www.gsea-msigdb.org/gsea/msigdb/cards/HP_APLASIA_HYPOPLASIA_OF_THE_EYEBROW	LMNA	TP63	FIG4	CHD7	TWIST2	WDR35	SOS1	RIPK4	PEX1	FRAS1	PCNT
HP_ABNORMAL_HAIR_QUANTITY	http://www.gsea-msigdb.org/gsea/msigdb/cards/HP_ABNORMAL_HAIR_QUANTITY	LMNA	SOS1	FIG4	TP63	BBS9	HFE	MAP3K1	ROR2	MED12	CREBBP	SETBP1	NR3C1	FAT4	FGFR1	FLNA	FGFR2	KAT6B	SOX9	TWIST2	TRIM32	AR	UBR1	HS6ST1	ESCO2	BBS12	BBS5	BBS7	H6PD	VAMP7	CKAP2L	TRAIP	CYB5A	NEK1	WDR35	EVC	RIPK4	TTC8	POR	PTDSS1	GNRH1	ARL6	RBBP8	WDR11	WNT4	WWOX	PSMC3IP	TALDO1	PTPN11	ZFPM2	NSMF	EVC2	B3GLCT	BBS4	BBS2	FOXL2	GLI3	MKS1	WNT5A	IRF6	CHD7	PCNT	ANOS1	MKKS	CYP19A1	PEX1	FRAS1	BBS10
HP_RECURRENT_RESPIRATORY_INFECTIONS	http://www.gsea-msigdb.org/gsea/msigdb/cards/HP_RECURRENT_RESPIRATORY_INFECTIONS	TRAIP	DNMT3B	ROR2	CREBBP	SETBP1	HFE	FAT4	GLI3	FLNA	LEPR	EPG5	PCNT	TCTN3	KAT6B
GOBP_RESPONSE_TO_TRANSFORMING_GROWTH_FACTOR_BETA	http://www.gsea-msigdb.org/gsea/msigdb/cards/GOBP_RESPONSE_TO_TRANSFORMING_GROWTH_FACTOR_BETA	CDKN1C	CREBBP	FGFR2	NR3C1	WWOX	WNT4	IL17RD	SOX9	WNT5A	ZEB2
HP_ICHTHYOSIS	http://www.gsea-msigdb.org/gsea/msigdb/cards/HP_ICHTHYOSIS	HS6ST1	SEMA3A	ANOS1	CHD7	HESX1	FGFR1	IL17RD	LMNA	PEX1	WDR11
HP_CONVEX_NASAL_RIDGE	http://www.gsea-msigdb.org/gsea/msigdb/cards/HP_CONVEX_NASAL_RIDGE	TRAIP	LMNA	PEX1	PCNT	CREBBP	FGFR2	RBBP8	UBR1	FGFR3	ZEB2	GRIP1
GOBP_RESPONSE_TO_GROWTH_FACTOR	http://www.gsea-msigdb.org/gsea/msigdb/cards/GOBP_RESPONSE_TO_GROWTH_FACTOR	CDKN1C	CREBBP	FGF10	FGFR1	FGFR3	FGFR2	NR3C1	HFE	ROR2	WWOX	WNT4	IL17RD	PTPN11	BMP4	SOS1	SOX9	WNT5A	ZEB2
HP_ABNORMAL_PENIS_MORPHOLOGY	http://www.gsea-msigdb.org/gsea/msigdb/cards/HP_ABNORMAL_PENIS_MORPHOLOGY	WNT4	SEMA3A	MAMLD1	ANOS1	MYRF	ZEB2	DYNC2H1	TMEM70	GRIP1	FIG4	BBS9	GLI3	CEP41	FAT4	HESX1	MAP3K1	ROR2	MED12	ATRX	SETBP1	FLNA	CYP11A1	PDE4D	POR	FBXL4	WDR35	RSPO1	MKKS	NEK1	FGFR1	PTDSS1	AR	KAT6B	SOX9	FGF10	TOE1	TWIST2	LMNA	TRIM32	UBR1	HS6ST1	PEX1	ESCO2	BBS12	MID1	BMP4	WDR11	BBS5	BBS7	VAMP7	CYB5A	EPG5	FGFR2	WNT5A	B3GLCT	HCCS	EVC	OPHN1	CREBBP	RBBP8	TP63	RIPK4	TTC8	CHD4	GNRH1	ARL6	CDKN1C	FREM2	EFNB1	WWOX	SALL1	CHD7	NSMF	PTPN11	EVC2	SPECC1L	ZFPM2	CUL7	PBX1	DHCR7	TSPYL1	BBS4	BBS2	BCOR	MKS1	PITX2	PCNT	STAR	IL17RD	LHCGR	FRAS1	FGFR3	BBS10
GOBP_RESPONSE_TO_LIPID	http://www.gsea-msigdb.org/gsea/msigdb/cards/GOBP_RESPONSE_TO_LIPID	AKR1C4	CYP19A1	AKR1C2	FGF10	FGFR2	GNRH1	NR3C1	HOXA10	AR	POR	BMP4	SOX9	WNT5A	TP63
NUYTTEN_NIPP1_TARGETS_UP	http://www.gsea-msigdb.org/gsea/msigdb/cards/NUYTTEN_NIPP1_TARGETS_UP	SETBP1	UBR1	ATF3	H6PD	HOXA4	WDR35	CHD7	HESX1	BBS10	DNMT3B
ASH1L_TARGET_GENES	http://www.gsea-msigdb.org/gsea/msigdb/cards/ASH1L_TARGET_GENES	CEP41	WFS1	DHCR24	TCTN3	PEX1	PTDSS1	KAT6B	PCNT	CYB5A	CKAP2L	ESCO2	DHCR7	TMEM70	BBS12
HP_HYPOSMIA	http://www.gsea-msigdb.org/gsea/msigdb/cards/HP_HYPOSMIA	FGFR1	HS6ST1	SEMA3A	WDR11	ANOS1	IL17RD	CHD7	HESX1	NSMF	PTPN11
GOCC_CENTROSOME	http://www.gsea-msigdb.org/gsea/msigdb/cards/GOCC_CENTROSOME	MAMLD1	CHD4	TTC8	BBS5	CKAP2L	BBS9	NEK1	PCNT	MKS1	BBS7	WDR35	BBS4	MKKS	CEP41	CUL7
HP_HIRSUTISM	http://www.gsea-msigdb.org/gsea/msigdb/cards/HP_HIRSUTISM	ARL6	GLI3	BBS12	MKS1	BBS5	BBS7	H6PD	LMNA	CKAP2L	IRF6	BBS9	WNT4	MAP3K1	TWIST2	MKKS	FGFR2	NR3C1	FLNA	CYP19A1	CREBBP	TTC8	POR	BBS4	BBS2	TRIM32	BBS10
HP_ABNORMALITY_OF_THE_ANTERIOR_FONTANELLE	http://www.gsea-msigdb.org/gsea/msigdb/cards/HP_ABNORMALITY_OF_THE_ANTERIOR_FONTANELLE	PEX1	ROR2	UBR1	FLNA	FGFR3	CREBBP	FAT4	MED12	SOX9	FGFR2	GLI3	WNT5A	POR	B3GLCT	SETBP1	TALDO1
GOBP_INTRACELLULAR_PROTEIN_TRANSPORT	http://www.gsea-msigdb.org/gsea/msigdb/cards/GOBP_INTRACELLULAR_PROTEIN_TRANSPORT	FLNA	GRIP1	GLI3	LMNA	PCNT	PEX1	WDR11	PTPN11	BMP4	ARL6
HP_ABNORMALITY_OF_THE_SYNOVIA	http://www.gsea-msigdb.org/gsea/msigdb/cards/HP_ABNORMALITY_OF_THE_SYNOVIA	MKKS	SOX9	HFE	FIG4	GLI3	LMNA	FLNA	EVC2	CUL7	DHCR7	FGFR1	EVC	FGFR2	KAT6B	PTPN11	WNT5A	WDR35	DYNC2H1	POR	CHD4	FGFR3
GOCC_GOLGI_APPARATUS	http://www.gsea-msigdb.org/gsea/msigdb/cards/GOCC_GOLGI_APPARATUS	MAMLD1	ESCO2	DHCR24	FGFR3	FGFR2	FLNA	WWOX	WNT4	IL17RD	WDR11	HHAT	VAMP7	MYRF	WNT5A	DYNC2H1	HS6ST1	CUL7	FIG4
HP_CLEFT_SOFT_PALATE	http://www.gsea-msigdb.org/gsea/msigdb/cards/HP_CLEFT_SOFT_PALATE	BCOR	ZEB2	BMP4	TP63	FGFR1	FGFR3	FGFR2	NEK1	SPECC1L	GLI3	FGF10	PTDSS1	DHCR24	IRF6	FLNA	TCTN3	KAT6B
WP_MALIGNANT_PLEURAL_MESOTHELIOMA	http://www.gsea-msigdb.org/gsea/msigdb/cards/WP_MALIGNANT_PLEURAL_MESOTHELIOMA	WNT4	FGFR2	FGFR3	FGFR1	FGF10	MAP3K1	SOS1	ATF3	WNT5A	ROR2
HP_DOLICHOCEPHALY	http://www.gsea-msigdb.org/gsea/msigdb/cards/HP_DOLICHOCEPHALY	GLI3	TRAIP	FGFR2	FIG4	WDR35	PEX1	ATRX	CUL7	HSD17B4	ZFPM2
HP_ABNORMAL_UVULA_MORPHOLOGY	http://www.gsea-msigdb.org/gsea/msigdb/cards/HP_ABNORMAL_UVULA_MORPHOLOGY	ROR2	BCOR	ZEB2	BMP4	FGFR1	FGFR3	TP63	FGFR2	WDR35	SPECC1L	GLI3	FGF10	PTDSS1	DHCR24	IRF6	FLNA	TCTN3	KAT6B
HP_POLYHYDRAMNIOS	http://www.gsea-msigdb.org/gsea/msigdb/cards/HP_POLYHYDRAMNIOS	ESCO2	IRF6	TP63	TRAIP	FIG4	SOX9	B3GLCT	CHD7	WDR35	SOS1	FGFR3	CREBBP	HSD17B4	KAT6B	DHCR7	LMNA	MAMLD1
HP_ABNORMALITY_OF_THE_VOICE	http://www.gsea-msigdb.org/gsea/msigdb/cards/HP_ABNORMALITY_OF_THE_VOICE	GNRH1	SEMA3A	LMNA	ANOS1	IRF6	TP63	WDR11	MED12	SETBP1	HESX1	SPECC1L	FGFR1	NSMF	PTPN11	FLNA	FIG4	TSPYL1	AR	HS6ST1	BMP4	CHD7	PCNT	IL17RD	RBBP8	WWOX
HP_WEAKNESS_DUE_TO_UPPER_MOTOR_NEURON_DYSFUNCTION	http://www.gsea-msigdb.org/gsea/msigdb/cards/HP_WEAKNESS_DUE_TO_UPPER_MOTOR_NEURON_DYSFUNCTION	SEMA3A	ANOS1	STAR	HESX1	FGFR1	TOE1	NEK1	HS6ST1	BCOR	CHD7	IL17RD	CKAP2L	WDR11	ATRX
GOBP_LIPID_METABOLIC_PROCESS	http://www.gsea-msigdb.org/gsea/msigdb/cards/GOBP_LIPID_METABOLIC_PROCESS	AKR1C4	CYP11A1	CYP19A1	AKR1C2	DHCR7	DHCR24	FGFR3	HSD17B3	HSD17B4	LEPR	PBX1	WNT4	POR	PTPN11	BBS4	SOX9	STAR	H6PD	PTDSS1	FIG4
HP_RETROGNATHIA	http://www.gsea-msigdb.org/gsea/msigdb/cards/HP_RETROGNATHIA	ROR2	WNT5A	BMP4	TMEM70	PCNT	LMNA	SETBP1	HCCS	FAT4	WDR35	GLI3	BNC2	HSD17B4	DHCR24	CREBBP	RBBP8	TCTN3	MAMLD1	KAT6B
HP_ABNORMAL_ORAL_MUCOSA_MORPHOLOGY	http://www.gsea-msigdb.org/gsea/msigdb/cards/HP_ABNORMAL_ORAL_MUCOSA_MORPHOLOGY	DHCR24	ZEB2	BCOR	FIG4	ROR2	SETBP1	FAT4	FGFR2	EVC2	SOS1	WNT5A	EVC	RIPK4	DHCR7	TCTN3
HP_ABNORMALITY_OF_THE_METAPHYSIS	http://www.gsea-msigdb.org/gsea/msigdb/cards/HP_ABNORMALITY_OF_THE_METAPHYSIS	FGFR3	CDKN1C	DYNC2H1	FIG4	PCNT	CHD7	PTPN11	WDR35	SETBP1	FLNA	PTDSS1	CUL7
GOBP_POSITIVE_REGULATION_OF_LOCOMOTION	http://www.gsea-msigdb.org/gsea/msigdb/cards/GOBP_POSITIVE_REGULATION_OF_LOCOMOTION	SEMA3A	TWIST2	FGF10	FGFR1	TRIM32	NSMF	ROR2	BMP4	SOX9	WNT5A
FOXP2_TARGET_GENES	http://www.gsea-msigdb.org/gsea/msigdb/cards/FOXP2_TARGET_GENES	FGFR1	MID1	MCM9	FBXL4	PDE4D	NR3C1	WDR35	BBS7	CHD7	PTPN11	WWOX	B3GLCT
NFE2L1_TARGET_GENES	http://www.gsea-msigdb.org/gsea/msigdb/cards/NFE2L1_TARGET_GENES	HARS2	NR3C1	HSD17B4	FRAS1	LMNA	ATF3	TTC8	BNC2	MKKS	TALDO1
GOBP_PEPTIDYL_AMINO_ACID_MODIFICATION	http://www.gsea-msigdb.org/gsea/msigdb/cards/GOBP_PEPTIDYL_AMINO_ACID_MODIFICATION	CREBBP	DNMT3B	FGF10	FGFR1	FGFR3	FGFR2	KAT6B	LMNA	NEK1	ROR2	PDE4D	POR	ATRX	BCOR	HHAT	PTPN11	WNT5A	CEP41
HP_ABNORMAL_SKIN_MORPHOLOGY_OF_THE_PALM	http://www.gsea-msigdb.org/gsea/msigdb/cards/HP_ABNORMAL_SKIN_MORPHOLOGY_OF_THE_PALM	RSPO1	SPECC1L	FIG4	ROR2	MED12	FGFR3	FGFR2	UBR1	TP63	SETBP1	CREBBP	B3GLCT	PEX1	BMP4	CKAP2L	CHD7	BCOR	LMNA	RIPK4	ESCO2	FLNA	KAT6B
HP_APLASIA_HYPOPLASIA_OF_THE_RIBS	http://www.gsea-msigdb.org/gsea/msigdb/cards/HP_APLASIA_HYPOPLASIA_OF_THE_RIBS	ROR2	WDR35	CUL7	SOX9	NEK1	FGFR3	SETBP1	EVC	DYNC2H1	FIG4	FLNA	PTPN11	EVC2
HP_ABNORMALITY_OF_LOWER_LIP	http://www.gsea-msigdb.org/gsea/msigdb/cards/HP_ABNORMALITY_OF_LOWER_LIP	ZEB2	SOS1	PITX2	SPECC1L	MED12	IRF6	ATRX	PTPN11	FBXL4	WDR35	CUL7	SCARF2
HP_ABNORMAL_AORTIC_MORPHOLOGY	http://www.gsea-msigdb.org/gsea/msigdb/cards/HP_ABNORMAL_AORTIC_MORPHOLOGY	FGFR1	ZEB2	MKS1	FGFR2	ROR2	FLNA	HCCS	CHD7	TALDO1	SPECC1L	GLI3	DHCR7	CREBBP	BCOR	PTPN11	LMNA	MED12	CHD4
HP_CONSTIPATION	http://www.gsea-msigdb.org/gsea/msigdb/cards/HP_CONSTIPATION	FGFR1	ZEB2	FLNA	STAR	MED12	CREBBP	ATRX	SALL1	HESX1	DHCR7	HFE	WFS1	POR
HP_RECURRENT_FRACTURES	http://www.gsea-msigdb.org/gsea/msigdb/cards/HP_RECURRENT_FRACTURES	FGFR1	HS6ST1	SEMA3A	FGFR2	POR	ANOS1	IL17RD	SOX9	CHD7	WDR11	HESX1
GOBP_DEVELOPMENTAL_PROCESS_INVOLVED_IN_REPRODUCTION	http://www.gsea-msigdb.org/gsea/msigdb/cards/GOBP_DEVELOPMENTAL_PROCESS_INVOLVED_IN_REPRODUCTION	MAMLD1	CDKN1C	SEMA3A	CYP19A1	DHCR24	DMRT1	FGF10	FGFR2	ZFPM2	AMH	GLI3	GNRH1	HOXA10	HSD17B3	HSD17B4	AR	LHCGR	ROR2	PBX1	WNT4	ATRX	CHD7	PTPN11	BBS2	BBS4	SALL1	BMP4	SOX9	FOXL2	WNT5A	MKKS	CBX2	TP63	HESX1	HS6ST1	CUL7
HP_PULMONARY_HYPOPLASIA	http://www.gsea-msigdb.org/gsea/msigdb/cards/HP_PULMONARY_HYPOPLASIA	WNT4	SPECC1L	MKKS	PEX1	BCOR	WDR35	MYRF	NEK1	DHCR7	FREM2	DYNC2H1	FRAS1	FLNA	GRIP1	MKS1	KAT6B	LMNA	SETBP1	ZFPM2	TCTN3
HP_INCREASED_SUSCEPTIBILITY_TO_FRACTURES	http://www.gsea-msigdb.org/gsea/msigdb/cards/HP_INCREASED_SUSCEPTIBILITY_TO_FRACTURES	HS6ST1	SEMA3A	POR	ANOS1	SOX9	CHD7	FGFR1	HESX1	FGFR2	IL17RD	WDR11
HP_ATROPHY_DEGENERATION_AFFECTING_THE_CEREBRUM	http://www.gsea-msigdb.org/gsea/msigdb/cards/HP_ATROPHY_DEGENERATION_AFFECTING_THE_CEREBRUM	ATRX	TCTN3	SETBP1	FBXL4	WFS1	WWOX	TOE1	BMP4	B3GLCT	CYB5A	FGFR1	SPECC1L	TMEM70	NEK1	OPHN1	HSD17B4	EPG5
GOBP_NEGATIVE_REGULATION_OF_DEVELOPMENTAL_PROCESS	http://www.gsea-msigdb.org/gsea/msigdb/cards/GOBP_NEGATIVE_REGULATION_OF_DEVELOPMENTAL_PROCESS	SEMA3A	TWIST2	BBS12	FGF10	FGFR3	ZFPM2	AMH	GLI3	PBX1	WNT4	IL17RD	BCOR	PTPN11	BBS2	BMP4	SOX9	WNT5A	TP63
HP_ABNORMALITY_OF_THE_CURVATURE_OF_THE_VERTEBRAL_COLUMN	http://www.gsea-msigdb.org/gsea/msigdb/cards/HP_ABNORMALITY_OF_THE_CURVATURE_OF_THE_VERTEBRAL_COLUMN	CEP41	ZEB2	SOS1	MED12	CREBBP	ATRX	SETBP1	POR	FBXL4	TCTN3	FGFR3	PTDSS1	BCOR	FGFR1	DYNC2H1	PCNT	RBBP8	CHD7	PTPN11	FLNA	FGF10	LMNA	B3GLCT	DNMT3B	WNT5A	FGFR2	IRF6	SOX9	MKS1	ROR2	DHCR7	FAT4	HSD17B4	TRAIP	PDE4D	EFNB1	CUL7
HP_ABNORMAL_IMMUNE_SYSTEM_MORPHOLOGY	http://www.gsea-msigdb.org/gsea/msigdb/cards/HP_ABNORMAL_IMMUNE_SYSTEM_MORPHOLOGY	BCOR	SETBP1	FAT4	FBXL4	ATRX	DNMT3B	EPG5	EVC	LMNA	EVC2	CREBBP	PTPN11	LEPR	CHD7
GOBP_REGULATION_OF_RESPONSE_TO_STRESS	http://www.gsea-msigdb.org/gsea/msigdb/cards/GOBP_REGULATION_OF_RESPONSE_TO_STRESS	SEMA3A	CREBBP	CYP19A1	FGF10	TRIM32	FLNA	LMNA	MID1	WNT4	PTPN11	RBBP8	BMP4	VAMP7	WFS1	WNT5A
RNGTGGGC_UNKNOWN	http://www.gsea-msigdb.org/gsea/msigdb/cards/RNGTGGGC_UNKNOWN	CEP41	BCOR	SALL1	MYRF	ZEB2	NR3C1	PITX2	EFNB1	HOXA10	BMP4	PBX1	FGF10	WNT5A	CYP11A1
GOBP_SMALL_MOLECULE_BIOSYNTHETIC_PROCESS	http://www.gsea-msigdb.org/gsea/msigdb/cards/GOBP_SMALL_MOLECULE_BIOSYNTHETIC_PROCESS	AKR1C4	CYP19A1	DHCR7	DHCR24	HSD17B3	LEPR	LHCGR	ATF3	WNT4	POR	STAR	H6PD
HP_LIMITATION_OF_JOINT_MOBILITY	http://www.gsea-msigdb.org/gsea/msigdb/cards/HP_LIMITATION_OF_JOINT_MOBILITY	LMNA	FGFR3	HFE	SETBP1	FGFR2	PTPN11	FLNA	SCARF2	PTDSS1	KAT6B	ESCO2	B3GLCT	POR	IRF6	FGFR1	PCNT	CKAP2L	WFS1	MED12	ATRX	EPG5
HP_BIFID_UVULA	http://www.gsea-msigdb.org/gsea/msigdb/cards/HP_BIFID_UVULA	BCOR	ZEB2	BMP4	FGFR1	FGFR3	TP63	FGFR2	SPECC1L	GLI3	FGF10	PTDSS1	DHCR24	IRF6	FLNA	TCTN3	KAT6B
HP_ABNORMAL_CEREBRAL_VENTRICLE_MORPHOLOGY	http://www.gsea-msigdb.org/gsea/msigdb/cards/HP_ABNORMAL_CEREBRAL_VENTRICLE_MORPHOLOGY	DHCR24	CEP41	ZEB2	FIG4	DYNC2H1	MKS1	FGFR2	MED12	SETBP1	FLNA	WDR35	NEK1	FGFR3	FGFR1	PTDSS1	KAT6B	GLI3	PEX1	ESCO2	TCTN3	BMP4	B3GLCT	HCCS	OPHN1	POR	CHD4	PCNT	FAT4	SOX9	TRAIP	DNMT3B	CHD7	EVC2	SPECC1L	CDKN1C	DHCR7	EVC	CREBBP	BCOR	FRAS1	HSD17B4
BENPORATH_SUZ12_TARGETS	http://www.gsea-msigdb.org/gsea/msigdb/cards/BENPORATH_SUZ12_TARGETS	ZEB2	RSPO1	SCARF2	RIPK4	EFNB1	DMRT1	MID1	ANOS1	FOXL2	HOXB6	HHAT	PITX2	ATF3	SOX9
GOCC_NUCLEAR_OUTER_MEMBRANE_ENDOPLASMIC_RETICULUM_MEMBRANE_NETWORK	http://www.gsea-msigdb.org/gsea/msigdb/cards/GOCC_NUCLEAR_OUTER_MEMBRANE_ENDOPLASMIC_RETICULUM_MEMBRANE_NETWORK	B3GLCT	CYB5A	CYP19A1	DHCR7	DHCR24	GRIP1	HSD17B3	POR	HHAT	VAMP7	MYRF	WFS1	PTDSS1
HP_APLASIA_HYPOPLASIA_OF_THE_THUMB	http://www.gsea-msigdb.org/gsea/msigdb/cards/HP_APLASIA_HYPOPLASIA_OF_THE_THUMB	FIG4	FGFR2	BCOR	TP63	DHCR7	FGFR1	FGFR3	RIPK4	SETBP1	CHD7	FGF10	FRAS1	FLNA	PCNT	ESCO2
HP_HYPERREFLEXIA	http://www.gsea-msigdb.org/gsea/msigdb/cards/HP_HYPERREFLEXIA	ZEB2	ATRX	TOE1	PEX1	MKS1	ARL6	TTC8	CREBBP	NEK1	BBS2	WWOX
HP_ABNORMALITY_OF_THE_AUTONOMIC_NERVOUS_SYSTEM	http://www.gsea-msigdb.org/gsea/msigdb/cards/HP_ABNORMALITY_OF_THE_AUTONOMIC_NERVOUS_SYSTEM	MKKS	ARL6	LEPR	CEP41	ZEB2	FGFR1	MKS1	SETBP1	BCOR	DHCR7	WFS1	TSPYL1	CREBBP	ATRX
HP_ABNORMALITY_OF_THE_ADRENAL_GLANDS	http://www.gsea-msigdb.org/gsea/msigdb/cards/HP_ABNORMALITY_OF_THE_ADRENAL_GLANDS	WNT4	PEX1	BCOR	GLI3	CDKN1C	BMP4	WDR11	VAMP7	MKS1	HESX1	STAR	WWOX	CHD7	CYP11A1	ZFPM2	HSD17B4	SOX9	NR3C1	POR	MAP3K1	LMNA	TCTN3
HP_INVOLUNTARY_MOVEMENTS	http://www.gsea-msigdb.org/gsea/msigdb/cards/HP_INVOLUNTARY_MOVEMENTS	SEMA3A	TCTN3	CEP41	ZEB2	TMEM70	FBXL4	WFS1	WWOX	TOE1	HS6ST1	CYB5A	FGFR1	OPHN1	CREBBP	MKS1	ANOS1	AR	WDR11	HESX1	TSPYL1	CHD7	IL17RD
PEREZ_TP53_TARGETS	http://www.gsea-msigdb.org/gsea/msigdb/cards/PEREZ_TP53_TARGETS	BCOR	RIPK4	FGFR3	FOXL2	HSD17B3	EVC2	CDKN1C	HS6ST1	DNMT3B	MYRF	WNT4
MIR302C_5P	http://www.gsea-msigdb.org/gsea/msigdb/cards/MIR302C_5P	TP63	FBXL4	AKR1C2	CREBBP	FGFR2	TSPYL1	GLI3	ZEB2	BNC2	NR3C1	BBS7	ZFPM2
HP_ABNORMAL_SIZE_OF_THE_CLITORIS	http://www.gsea-msigdb.org/gsea/msigdb/cards/HP_ABNORMAL_SIZE_OF_THE_CLITORIS	CYP11A1	FGFR2	HCCS	PEX1	ESCO2	POR	UBR1	RSPO1	ZFPM2	VAMP7	FRAS1	TRAIP	FIG4	AR	KAT6B	TOE1	SOX9	MAP3K1	DHCR7	WWOX	TALDO1
ZNF449_TARGET_GENES	http://www.gsea-msigdb.org/gsea/msigdb/cards/ZNF449_TARGET_GENES	ATRX	RBBP8	PDE4D	WDR11	HSD17B4	BBS4	GRIP1	LMNA	ATF3	BBS10
HP_ABNORMAL_JOINT_MORPHOLOGY	http://www.gsea-msigdb.org/gsea/msigdb/cards/HP_ABNORMAL_JOINT_MORPHOLOGY	ZEB2	SOS1	FIG4	MED12	LMNA	SETBP1	FAT4	POR	PTDSS1	FGFR2	KAT6B	FGFR3	BCOR	GLI3	BMP4	FGFR1	EVC	ESCO2	DYNC2H1	HFE	IRF6	PTPN11	FLNA	DHCR7	SCARF2	CREBBP	FGF10	B3GLCT	WNT5A	SOX9	ROR2	CYP19A1	MKKS	DHCR24	TP63	ATRX	TWIST2	PEX1	WDR35	RIPK4	CHD4	TCTN3	EFNB1	WNT4	EVC2	TMEM70	CUL7	HS6ST1	SALL1	PCNT
HP_ABNORMAL_STOMACH_MORPHOLOGY	http://www.gsea-msigdb.org/gsea/msigdb/cards/HP_ABNORMAL_STOMACH_MORPHOLOGY	PEX1	FGFR3	ZEB2	FIG4	FGFR2	MED12	FLNA	SPECC1L	FAT4	BCOR	DHCR7	WFS1
GOBP_PROTEIN_LOCALIZATION_TO_ORGANELLE	http://www.gsea-msigdb.org/gsea/msigdb/cards/GOBP_PROTEIN_LOCALIZATION_TO_ORGANELLE	ESCO2	FLNA	MCM9	BBS9	GLI3	LMNA	MID1	PEX1	ATRX	WDR35	BBS2	BBS4	BMP4	SOX9	DYNC2H1	ARL6
HP_ABNORMAL_TESTIS_MORPHOLOGY	http://www.gsea-msigdb.org/gsea/msigdb/cards/HP_ABNORMAL_TESTIS_MORPHOLOGY	MKKS	SEMA3A	MAMLD1	ANOS1	TCTN3	MYRF	ZEB2	SOS1	DYNC2H1	TMEM70	GRIP1	FIG4	BBS9	MKS1	GLI3	FAT4	HESX1	STAR	ROR2	MED12	SOX9	CREBBP	ATRX	FLNA	CYP11A1	PDE4D	POR	WDR35	RSPO1	WFS1	FGFR1	AKR1C2	PTDSS1	AR	KAT6B	MAP3K1	TRIM32	HS6ST1	PEX1	ESCO2	BBS12	MID1	BMP4	FGFR3	WDR11	BBS5	BBS7	VAMP7	CKAP2L	CYB5A	SPECC1L	WNT5A	B3GLCT	HCCS	EVC	OPHN1	RIPK4	FGFR2	TTC8	CHD4	GNRH1	LMNA	ARL6	HFE	CDKN1C	FREM2	BBS4	AMH	LHCGR	WWOX	IRF6	SALL1	CHD7	NSMF	PTPN11	EVC2	UBR1	EFNB1	ZFPM2	CUL7	PBX1	DHCR7	FGF10	TSPYL1	HSD17B3	BBS2	BCOR	LEPR	TOE1	TP63	DMRT1	IL17RD	CBX2	CYP19A1	FRAS1	AKR1C4	BBS10
HP_SKELETAL_MUSCLE_HYPERTROPHY	http://www.gsea-msigdb.org/gsea/msigdb/cards/HP_SKELETAL_MUSCLE_HYPERTROPHY	LMNA	PEX1	DNMT3B	ROR2	HESX1	WNT5A	ATRX	SETBP1	ZEB2	CDKN1C	AR
GOBP_NEGATIVE_REGULATION_OF_TRANSCRIPTION_BY_RNA_POLYMERASE_II	http://www.gsea-msigdb.org/gsea/msigdb/cards/GOBP_NEGATIVE_REGULATION_OF_TRANSCRIPTION_BY_RNA_POLYMERASE_II	CDKN1C	CREBBP	DMRT1	DNMT3B	FGFR2	ZFPM2	GLI3	NR3C1	AR	ATF3	ATRX	BCOR	SALL1	BMP4	SOX9	FOXL2	WFS1	CBX2	TP63	HESX1	ZEB2
HES2_TARGET_GENES	http://www.gsea-msigdb.org/gsea/msigdb/cards/HES2_TARGET_GENES	DNMT3B	PDE4D	NR3C1	POR	AKR1C2	ATF3	CYB5A	BNC2	FGFR1	BCOR	AKR1C4
HP_CONGENITAL_MALFORMATION_OF_THE_GREAT_ARTERIES	http://www.gsea-msigdb.org/gsea/msigdb/cards/HP_CONGENITAL_MALFORMATION_OF_THE_GREAT_ARTERIES	FGFR1	DHCR24	MYRF	ZEB2	FIG4	MKS1	ROR2	FLNA	SALL1	CHD7	TALDO1	SPECC1L	GLI3	DHCR7	TP63	CREBBP	FGF10	B3GLCT	LMNA	PEX1	ESCO2	BCOR	PTPN11	ZFPM2	FGFR3	FGFR2	WDR35	MKKS	CHD4	PCNT	KAT6B
HP_SCROTAL_HYPOPLASIA	http://www.gsea-msigdb.org/gsea/msigdb/cards/HP_SCROTAL_HYPOPLASIA	GRIP1	TSPYL1	ATRX	POR	KAT6B	OPHN1	SOX9	IRF6	GLI3	MED12	DHCR7	FREM2	SETBP1	FRAS1
HP_ABNORMAL_PALATE_MORPHOLOGY	http://www.gsea-msigdb.org/gsea/msigdb/cards/HP_ABNORMAL_PALATE_MORPHOLOGY	SEMA3A	TCTN3	CEP41	ZEB2	SOS1	FIG4	TP63	MED12	LMNA	CREBBP	SETBP1	FGFR1	FGFR2	MKS1	PTDSS1	FGFR3	HS6ST1	BCOR	GLI3	MID1	BMP4	B3GLCT	AR	HESX1	ESCO2	DYNC2H1	POR	KAT6B	GNRH1	ARL6	SPECC1L	FREM2	IRF6	CHD7	PTPN11	FLNA	DHCR7	SCARF2	NSMF	FGF10	SOX9	MAMLD1	FOXL2	WNT5A	FRAS1	ANOS1	DHCR24	GRIP1	FAT4	ROR2	ATRX	HSD17B4	NEK1	PEX1	EPG5	WDR35	WNT4	RIPK4	TWIST2	WDR11	CDKN1C	EFNB1	TOE1	IL17RD	MKKS
AACTTT_UNKNOWN	http://www.gsea-msigdb.org/gsea/msigdb/cards/AACTTT_UNKNOWN	MID1	BNC2	EVC2	ATF3	ZFPM2	UBR1	SEMA3A	BBS12	FGFR2	FGFR1	HCCS	HESX1	ZEB2	NR3C1	HOXA10	FGF10	HOXB6	TP63	MED12	LMNA	BCOR	B3GLCT	SALL1	PDE4D	PITX2	CREBBP	PBX1	FRAS1	SOX9
HP_ABNORMALITY_OF_THE_PERIORBITAL_REGION	http://www.gsea-msigdb.org/gsea/msigdb/cards/HP_ABNORMALITY_OF_THE_PERIORBITAL_REGION	POR	PEX1	DNMT3B	TWIST2	PITX2	FLNA	FGFR2	OPHN1	FGFR3	FGFR1	MED12	ZFPM2	ESCO2	FGF10
GOBP_EPITHELIAL_CELL_DIFFERENTIATION	http://www.gsea-msigdb.org/gsea/msigdb/cards/GOBP_EPITHELIAL_CELL_DIFFERENTIATION	CDKN1C	TTC8	AKR1C2	DMRT1	FGF10	FGFR2	HSD17B4	IRF6	AR	OPHN1	PDE4D	PITX2	WNT4	ATRX	SALL1	BMP4	SOX9	FOXL2	WNT5A	TP63
HP_SYNOSTOSIS_INVOLVING_BONES_OF_THE_UPPER_LIMBS	http://www.gsea-msigdb.org/gsea/msigdb/cards/HP_SYNOSTOSIS_INVOLVING_BONES_OF_THE_UPPER_LIMBS	PTPN11	EVC	POR	FLNA	BCOR	FGFR3	FGFR2	SOS1	FGFR1	EVC2	KAT6B	ROR2	ESCO2	PTDSS1	SETBP1
NAKAYA_PLASMACYTOID_DENDRITIC_CELL_FLUMIST_AGE_18_50YO_7DY_DN	http://www.gsea-msigdb.org/gsea/msigdb/cards/NAKAYA_PLASMACYTOID_DENDRITIC_CELL_FLUMIST_AGE_18_50YO_7DY_DN	CHD4	IRF6	WFS1	SOX9	PDE4D	AKR1C4	AR	LMNA	STAG3	RIPK4	CUL7	BBS9
GOBP_CELL_PROJECTION_ASSEMBLY	http://www.gsea-msigdb.org/gsea/msigdb/cards/GOBP_CELL_PROJECTION_ASSEMBLY	TTC8	BBS5	FLNA	TCTN3	BBS9	NEK1	OPHN1	PCNT	MKS1	BBS7	WDR11	WDR35	BBS2	BBS4	DYNC2H1	BBS10	MKKS	ARL6	CEP41
GOBP_CELL_CELL_SIGNALING	http://www.gsea-msigdb.org/gsea/msigdb/cards/GOBP_CELL_CELL_SIGNALING	CYP19A1	EFNB1	FGF10	FGFR3	FGFR2	FLNA	NSMF	AMH	GLI3	GNRH1	RSPO1	HFE	AR	ROR2	OPHN1	WWOX	WNT4	MKS1	CHD7	PTPN11	SALL1	BMP4	SOX9	FOXL2	VAMP7	WNT5A	ARL6	TP63	HESX1	ZEB2	MED12
HP_OSTEOPENIA	http://www.gsea-msigdb.org/gsea/msigdb/cards/HP_OSTEOPENIA	GNRH1	HS6ST1	WDR11	CHD7	FAT4	PSMC3IP	HESX1	FGFR1	CYP19A1	NSMF	HSD17B4	FGFR2	LMNA	IL17RD
HP_ATROPHY_DEGENERATION_AFFECTING_THE_CENTRAL_NERVOUS_SYSTEM	http://www.gsea-msigdb.org/gsea/msigdb/cards/HP_ATROPHY_DEGENERATION_AFFECTING_THE_CENTRAL_NERVOUS_SYSTEM	FIG4	ATRX	TCTN3	SETBP1	FBXL4	WFS1	WWOX	TOE1	BMP4	B3GLCT	CYB5A	NEK1	FGFR1	SPECC1L	TMEM70	OPHN1	HSD17B4	FGFR3	EPG5
GOBP_REPRODUCTION	http://www.gsea-msigdb.org/gsea/msigdb/cards/GOBP_REPRODUCTION	MAMLD1	CDKN1C	SEMA3A	STAG3	CYP19A1	DHCR24	DMRT1	FGF10	FGFR2	ZFPM2	MCM9	AMH	GLI3	GNRH1	PSMC3IP	HOXA10	HSD17B3	HSD17B4	AR	LEPR	LHCGR	ROR2	PBX1	WNT4	ATRX	CHD7	PTPN11	BBS2	BBS4	RBBP8	SALL1	BMP4	SOS1	SOX9	FOXL2	WNT5A	MKKS	CBX2	TP63	HESX1	HS6ST1	CUL7
GOBP_ALCOHOL_METABOLIC_PROCESS	http://www.gsea-msigdb.org/gsea/msigdb/cards/GOBP_ALCOHOL_METABOLIC_PROCESS	AKR1C4	CYP11A1	AKR1C2	DHCR7	DHCR24	LEPR	LHCGR	WNT4	POR	STAR	H6PD
HP_DEPRESSION	http://www.gsea-msigdb.org/gsea/msigdb/cards/HP_DEPRESSION	GNRH1	MAMLD1	WDR11	WFS1	FGFR1	NSMF	HS6ST1	CHD7	AR	NEK1	FIG4	ATRX
GOBP_ORGANELLE_LOCALIZATION	http://www.gsea-msigdb.org/gsea/msigdb/cards/GOBP_ORGANELLE_LOCALIZATION	BBS5	FGF10	LMNA	PEX1	BBS7	WDR11	BBS2	BBS4	VAMP7	MKKS	ARL6
HP_SYNOSTOSIS_OF_JOINTS	http://www.gsea-msigdb.org/gsea/msigdb/cards/HP_SYNOSTOSIS_OF_JOINTS	FGFR2	ROR2	BCOR	SOS1	FLNA	SALL1	FGFR1	GLI3	PCNT	FGFR3	KAT6B	SETBP1	POR	EVC2	PTPN11	EVC	RIPK4	ESCO2	MKKS	PTDSS1
HP_FEEDING_DIFFICULTIES	http://www.gsea-msigdb.org/gsea/msigdb/cards/HP_FEEDING_DIFFICULTIES	TCTN3	CEP41	SOS1	TP63	FAT4	CREBBP	SETBP1	LMNA	CYP11A1	FGFR2	FGFR1	DHCR24	WWOX	BCOR	BMP4	HESX1	B3GLCT	HCCS	DYNC2H1	ATRX	KAT6B	CDKN1C	CHD7	TALDO1	PTPN11	PBX1	DHCR7	FLNA	MKS1	MAMLD1	PEX1	IRF6	MED12	WFS1	HSD17B4	TSPYL1	EPG5
HP_ABNORMAL_RENAL_PELVIS_MORPHOLOGY	http://www.gsea-msigdb.org/gsea/msigdb/cards/HP_ABNORMAL_RENAL_PELVIS_MORPHOLOGY	MKKS	BCOR	PEX1	ROR2	SOX9	GLI3	TP63	ZEB2	CDKN1C	FGFR3	DYNC2H1	CHD7	FLNA	FGFR2	KAT6B	WNT5A	ATRX	B3GLCT	SETBP1	FGFR1	WDR35	UBR1	SOS1	WFS1	CREBBP	DHCR7	BNC2	FGF10	POR
HP_ABNORMAL_SYSTEMIC_ARTERIAL_MORPHOLOGY	http://www.gsea-msigdb.org/gsea/msigdb/cards/HP_ABNORMAL_SYSTEMIC_ARTERIAL_MORPHOLOGY	LMNA	FGFR1	ZEB2	FIG4	MKS1	FGFR2	ROR2	FLNA	HCCS	CHD7	TALDO1	SPECC1L	GLI3	DHCR7	CREBBP	BCOR	PTPN11	PCNT	NEK1	MED12	CHD4
HP_SMALL_FACE	http://www.gsea-msigdb.org/gsea/msigdb/cards/HP_SMALL_FACE	LMNA	RBBP8	BCOR	TRAIP	PCNT	SOX9	CHD7	FGFR1	FBXL4	IRF6	PBX1	FGFR3	MED12	FLNA
HP_DEPRESSED_NASAL_BRIDGE	http://www.gsea-msigdb.org/gsea/msigdb/cards/HP_DEPRESSED_NASAL_BRIDGE	GNRH1	FAT4	FGFR3	SOX9	FREM2	WDR11	DYNC2H1	GRIP1	FGFR2	DNMT3B	ROR2	CREBBP	ATRX	RIPK4	POR	CHD7	FLNA	TALDO1	SPECC1L	PDE4D	WDR35	CUL7	SOS1	DHCR7	FGFR1	SETBP1	SCARF2	MED12	NSMF	DHCR24	TOE1	TWIST2	FOXL2	KAT6B	HS6ST1	PEX1	BBS7	GLI3	CDKN1C	WNT5A	TP63	PITX2	HESX1	B3GLCT	FRAS1	HSD17B4
ZNF407_TARGET_GENES	http://www.gsea-msigdb.org/gsea/msigdb/cards/ZNF407_TARGET_GENES	H6PD	HOXB6	WDR11	MKKS	PSMC3IP	TOE1	EPG5	BBS5	MED12	WWOX	DYNC2H1
GOBP_REGULATION_OF_PROTEIN_LOCALIZATION	http://www.gsea-msigdb.org/gsea/msigdb/cards/GOBP_REGULATION_OF_PROTEIN_LOCALIZATION	TTC8	FLNA	GLI3	HFE	AR	LMNA	PCNT	PTPN11	BMP4	WNT5A
GOBP_REGULATION_OF_HORMONE_LEVELS	http://www.gsea-msigdb.org/gsea/msigdb/cards/GOBP_REGULATION_OF_HORMONE_LEVELS	AKR1C4	CYP11A1	CYP19A1	AKR1C2	DHCR7	HFE	HSD17B3	HSD17B4	WNT4	POR	CHD7	PTPN11	FOXL2	VAMP7	H6PD
HP_ABNORMAL_BLOOD_GLUCOSE_CONCENTRATION	http://www.gsea-msigdb.org/gsea/msigdb/cards/HP_ABNORMAL_BLOOD_GLUCOSE_CONCENTRATION	LMNA	FGFR1	GLI3	HFE	CDKN1C	WDR11	HESX1	STAR	CYP11A1	NR3C1	BBS9
GOBP_MULTICELLULAR_ORGANISM_GROWTH	http://www.gsea-msigdb.org/gsea/msigdb/cards/GOBP_MULTICELLULAR_ORGANISM_GROWTH	CDKN1C	TTC8	AR	ATRX	CHD7	WDR11	PTPN11	BBS2	BBS4	SOS1	MKKS	HESX1
GATTGGY_NFY_Q6_01	http://www.gsea-msigdb.org/gsea/msigdb/cards/GATTGGY_NFY_Q6_01	CEP41	MID1	PCNT	FGFR2	SALL1	IRF6	ZEB2	PEX1	PITX2	TALDO1	BMP4	DHCR24	PBX1	SOX9	HOXB6
HP_PARAPLEGIA	http://www.gsea-msigdb.org/gsea/msigdb/cards/HP_PARAPLEGIA	HS6ST1	SEMA3A	ANOS1	CHD7	HESX1	FGFR1	IL17RD	CKAP2L	WDR11	ATRX	TOE1
HP_GENERALIZED_ABNORMALITY_OF_SKIN	http://www.gsea-msigdb.org/gsea/msigdb/cards/HP_GENERALIZED_ABNORMALITY_OF_SKIN	BCOR	LMNA	HFE	MED12	TP63	PTDSS1	TWIST2	ATRX	PEX1	CYB5A	TRAIP	HESX1	HCCS	RBBP8	FGFR2	EVC2	TALDO1	FLNA	SOS1	DHCR7	EVC	PTPN11	PCNT	CHD7	FGFR1	WDR35	FGFR3
GEORGES_TARGETS_OF_MIR192_AND_MIR215	http://www.gsea-msigdb.org/gsea/msigdb/cards/GEORGES_TARGETS_OF_MIR192_AND_MIR215	TRAIP	NEK1	ESCO2	HESX1	CKAP2L	MCM9	DHCR24	GNRH1	BBS7	BCOR	CHD7	PSMC3IP	HOXA10
HP_LANGUAGE_IMPAIRMENT	http://www.gsea-msigdb.org/gsea/msigdb/cards/HP_LANGUAGE_IMPAIRMENT	ZEB2	TP63	FLNA	NEK1	MED12	FIG4	WWOX	TOE1	TWIST2	BMP4	FGFR1	PDE4D	OPHN1	CREBBP	SETBP1	POR	PEX1	ARL6	CDKN1C	MKS1	PBX1	IRF6	MYRF	KAT6B	BBS9
HP_ELEVATED_CIRCULATING_FOLLICLE_STIMULATING_HORMONE_LEVEL	http://www.gsea-msigdb.org/gsea/msigdb/cards/HP_ELEVATED_CIRCULATING_FOLLICLE_STIMULATING_HORMONE_LEVEL	CYP11A1	FOXL2	CBX2	POR	MAP3K1	CYB5A	SOX9	VAMP7	ZFPM2	WWOX	AR
HP_SPLENOMEGALY	http://www.gsea-msigdb.org/gsea/msigdb/cards/HP_SPLENOMEGALY	HFE	LMNA	MKS1	TALDO1	FAT4	DHCR24	ATRX	CHD7	WDR35	HSD17B4
HP_PRIMARY_AMENORRHEA	http://www.gsea-msigdb.org/gsea/msigdb/cards/HP_PRIMARY_AMENORRHEA	GNRH1	HS6ST1	SEMA3A	ANOS1	LEPR	WDR11	CHD7	PSMC3IP	VAMP7	CYP19A1	TP63	WNT4	CYB5A	HESX1	WWOX	STAG3	AR	FGFR1	HSD17B4	IL17RD	ZFPM2	MCM9	NSMF	PEX1	SOX9	POR	MAP3K1
HP_ABNORMAL_HEART_VALVE_PHYSIOLOGY	http://www.gsea-msigdb.org/gsea/msigdb/cards/HP_ABNORMAL_HEART_VALVE_PHYSIOLOGY	WNT4	LMNA	ZEB2	FLNA	PTPN11	FGFR1	SOS1	NEK1	CREBBP	ARL6	B3GLCT	BCOR	CHD7	ATRX	HCCS	FAT4
HP_ABNORMALITY_OF_THE_FOREARM	http://www.gsea-msigdb.org/gsea/msigdb/cards/HP_ABNORMALITY_OF_THE_FOREARM	BCOR	FGFR2	FGFR3	SOS1	CHD7	FGFR1	GLI3	PCNT	KAT6B	SETBP1	POR	FLNA	PTPN11	SCARF2	FGF10	CREBBP	PDE4D	RIPK4	DHCR7	ESCO2	DYNC2H1	PTDSS1	CUL7
HP_DEATH_IN_INFANCY	http://www.gsea-msigdb.org/gsea/msigdb/cards/HP_DEATH_IN_INFANCY	PEX1	FREM2	WDR11	GRIP1	HESX1	ROR2	LMNA	TMEM70	FRAS1	TSPYL1	ATRX	EPG5	UBR1
HP_ABNORMAL_STERNUM_MORPHOLOGY	http://www.gsea-msigdb.org/gsea/msigdb/cards/HP_ABNORMAL_STERNUM_MORPHOLOGY	ZEB2	FGFR3	EFNB1	SOS1	FIG4	ROR2	MED12	TCTN3	ZFPM2	FLNA	PTPN11	EVC2	LMNA	CUL7	NEK1	SETBP1	EVC	SCARF2	CREBBP	B3GLCT	WNT5A	SPECC1L	SOX9	BCOR	WDR35	FRAS1	HSD17B4	DYNC2H1
CEBPZ_TARGET_GENES	http://www.gsea-msigdb.org/gsea/msigdb/cards/CEBPZ_TARGET_GENES	HCCS	WFS1	SOS1	PEX1	PSMC3IP	KAT6B	CYB5A	CKAP2L	DHCR7	BBS10	BBS12	TRAIP
HP_ABNORMAL_CIRCULATING_SEX_HORMONE_CONCENTRATION	http://www.gsea-msigdb.org/gsea/msigdb/cards/HP_ABNORMAL_CIRCULATING_SEX_HORMONE_CONCENTRATION	GNRH1	CYP11A1	HS6ST1	POR	ZFPM2	LEPR	HFE	WDR11	FGFR1	VAMP7	NSMF	CHD7	AR	WNT4	CYB5A	SOX9	NR3C1	STAR	WWOX	FOXL2	MAP3K1	PSMC3IP
HP_ABNORMAL_CLAVICLE_MORPHOLOGY	http://www.gsea-msigdb.org/gsea/msigdb/cards/HP_ABNORMAL_CLAVICLE_MORPHOLOGY	BCOR	FGFR2	FIG4	LMNA	EFNB1	NEK1	SETBP1	HHAT	SCARF2	FLNA	FGFR1	PTDSS1	DYNC2H1	FAT4	PCNT	GLI3	CHD4	FGFR3
GOBP_CELLULAR_RESPONSE_TO_HORMONE_STIMULUS	http://www.gsea-msigdb.org/gsea/msigdb/cards/GOBP_CELLULAR_RESPONSE_TO_HORMONE_STIMULUS	AKR1C4	CYP11A1	AKR1C2	NSMF	NR3C1	AR	LEPR	LHCGR	POR	PTPN11	BBS2	BBS4	BMP4	MKKS	TP63
GOBP_CELLULAR_RESPONSE_TO_ENDOGENOUS_STIMULUS	http://www.gsea-msigdb.org/gsea/msigdb/cards/GOBP_CELLULAR_RESPONSE_TO_ENDOGENOUS_STIMULUS	CDKN1C	AKR1C4	CREBBP	CYP11A1	AKR1C2	UBR1	FGF10	FGFR1	FGFR3	FGFR2	FLNA	NSMF	NR3C1	HFE	AR	LEPR	LHCGR	ROR2	WWOX	WNT4	POR	IL17RD	PTPN11	BBS2	BBS4	BMP4	SOX9	WNT5A	MKKS	TP63	ZEB2
GOBP_RESPONSE_TO_ORGANIC_CYCLIC_COMPOUND	http://www.gsea-msigdb.org/gsea/msigdb/cards/GOBP_RESPONSE_TO_ORGANIC_CYCLIC_COMPOUND	CYP19A1	FGF10	FLNA	AMH	GNRH1	NR3C1	HOXA10	AR	POR	EPG5	BMP4	TP63
HP_DELAYED_ERUPTION_OF_TEETH	http://www.gsea-msigdb.org/gsea/msigdb/cards/HP_DELAYED_ERUPTION_OF_TEETH	BCOR	ROR2	ZEB2	TP63	FGFR2	KAT6B	TWIST2	LMNA	WNT5A	SETBP1	CHD7	EVC2	FGFR1	EVC	FAT4	FLNA	IRF6	MED12	PDE4D	FGFR3	FGF10	CUL7	UBR1
HP_UNUSUAL_INFECTION	http://www.gsea-msigdb.org/gsea/msigdb/cards/HP_UNUSUAL_INFECTION	ZEB2	BCOR	TP63	STAR	ROR2	CREBBP	SETBP1	FAT4	FBXL4	FLNA	FGFR3	BMP4	EPG5	ATRX	PCNT	TCTN3	KAT6B	TRAIP	DNMT3B	HFE	TMEM70	GLI3	DHCR7	BNC2	LEPR	IRF6	WFS1
GOBP_ACTIN_FILAMENT_BASED_PROCESS	http://www.gsea-msigdb.org/gsea/msigdb/cards/GOBP_ACTIN_FILAMENT_BASED_PROCESS	TTC8	FGF10	TRIM32	FLNA	SPECC1L	OPHN1	PDE4D	WNT4	BBS4	MKKS
HP_DELAYED_CRANIAL_SUTURE_CLOSURE	http://www.gsea-msigdb.org/gsea/msigdb/cards/HP_DELAYED_CRANIAL_SUTURE_CLOSURE	FGFR2	POR	GLI3	ROR2	FLNA	PTDSS1	HSD17B4	CREBBP	HESX1	MED12	FGFR3	LMNA
HP_FEMALE_SEXUAL_DYSFUNCTION	http://www.gsea-msigdb.org/gsea/msigdb/cards/HP_FEMALE_SEXUAL_DYSFUNCTION	GNRH1	FGFR1	CHD7	HS6ST1	SEMA3A	WDR11	ANOS1	IL17RD	HESX1	NSMF
HP_PTOSIS	http://www.gsea-msigdb.org/gsea/msigdb/cards/HP_PTOSIS	SEMA3A	ANOS1	CEP41	ZEB2	SOS1	FAT4	ROR2	CREBBP	FOXL2	PDE4D	ATRX	WFS1	FGFR1	FGFR3	FGFR2	WWOX	HS6ST1	BCOR	SPECC1L	PEX1	LMNA	SETBP1	WDR11	CHD4	HESX1	CHD7	PTPN11	GLI3	DHCR7	FGF10	MKS1	ESCO2	B3GLCT	WNT5A	TP63	FLNA	MED12	IL17RD
GOBP_REGULATION_OF_TRANSPORT	http://www.gsea-msigdb.org/gsea/msigdb/cards/GOBP_REGULATION_OF_TRANSPORT	CYP19A1	FGF10	FLNA	GLI3	RSPO1	HFE	LEPR	OPHN1	PCNT	PDE4D	CHD7	PTPN11	BMP4	FOXL2	VAMP7	WFS1	WNT5A
MIR30E_5P	http://www.gsea-msigdb.org/gsea/msigdb/cards/MIR30E_5P	CHD7	SEMA3A	CBX2	TTC8	PDE4D	ZEB2	EPG5	CEP41	BCOR	BNC2	SOX9
MIR30A_5P	http://www.gsea-msigdb.org/gsea/msigdb/cards/MIR30A_5P	CHD7	SEMA3A	CBX2	TTC8	PDE4D	ZEB2	EPG5	CEP41	BCOR	BNC2	SOX9
MIR30B_5P_MIR30C_5P	http://www.gsea-msigdb.org/gsea/msigdb/cards/MIR30B_5P_MIR30C_5P	CHD7	SEMA3A	CBX2	TTC8	PDE4D	ZEB2	EPG5	CEP41	BCOR	BNC2	SOX9
HP_SLEEP_DISTURBANCE	http://www.gsea-msigdb.org/gsea/msigdb/cards/HP_SLEEP_DISTURBANCE	ZEB2	FGFR3	DHCR7	FGFR1	CREBBP	TSPYL1	FGFR2	HESX1	WFS1	EPG5
MIR30D_5P	http://www.gsea-msigdb.org/gsea/msigdb/cards/MIR30D_5P	CHD7	SEMA3A	CBX2	TTC8	PDE4D	ZEB2	EPG5	CEP41	BCOR	BNC2	SOX9
GOBP_TRANSMEMBRANE_RECEPTOR_PROTEIN_TYROSINE_KINASE_SIGNALING_PATHWAY	http://www.gsea-msigdb.org/gsea/msigdb/cards/GOBP_TRANSMEMBRANE_RECEPTOR_PROTEIN_TYROSINE_KINASE_SIGNALING_PATHWAY	EFNB1	FGF10	FGFR1	FGFR3	FGFR2	AR	ROR2	WNT4	PTPN11	SOS1	SOX9	WNT5A
HP_SKELETAL_DYSPLASIA	http://www.gsea-msigdb.org/gsea/msigdb/cards/HP_SKELETAL_DYSPLASIA	HS6ST1	SEMA3A	PEX1	ANOS1	CDKN1C	CHD7	DYNC2H1	FLNA	FAT4	HESX1	FGFR1	WDR35	IL17RD	GLI3	FGFR3	WDR11
HP_SHORT_PHILTRUM	http://www.gsea-msigdb.org/gsea/msigdb/cards/HP_SHORT_PHILTRUM	ZEB2	WNT5A	PITX2	CKAP2L	FIG4	WNT4	ROR2	CREBBP	FOXL2	SETBP1	TALDO1	TMEM70	PDE4D	FAT4	FGFR1	OPHN1	MED12	TWIST2	TCTN3
HP_HYPOPLASIA_OF_PENIS	http://www.gsea-msigdb.org/gsea/msigdb/cards/HP_HYPOPLASIA_OF_PENIS	GNRH1	SEMA3A	ARL6	FGFR1	MAMLD1	ANOS1	MYRF	ZEB2	CDKN1C	FREM2	WDR11	DYNC2H1	GRIP1	FIG4	BBS9	CEP41	FAT4	HESX1	ROR2	WWOX	AR	ATRX	HCCS	SALL1	SETBP1	CHD7	NSMF	PTPN11	POR	WDR35	UBR1	ZFPM2	GLI3	PBX1	NEK1	DHCR7	TP63	TSPYL1	TTC8	KAT6B	SOX9	MAP3K1	TOE1	BBS5	TWIST2	BBS4	BBS2	TRIM32	HS6ST1	BBS12	MKS1	WNT5A	BMP4	BBS7	VAMP7	CYB5A	MKKS	OPHN1	IL17RD	FRAS1	RIPK4	CHD4	BBS10
ZBED5_TARGET_GENES	http://www.gsea-msigdb.org/gsea/msigdb/cards/ZBED5_TARGET_GENES	CUL7	NR3C1	SOS1	WDR11	BBS2	MKKS	POR	TALDO1	PTPN11	HOXA4
HP_LOCALIZED_SKIN_LESION	http://www.gsea-msigdb.org/gsea/msigdb/cards/HP_LOCALIZED_SKIN_LESION	RIPK4	LMNA	SOS1	TP63	FAT4	ROR2	MED12	FGFR3	IRF6	PTDSS1	DHCR24	PDE4D	TWIST2	ESCO2	FGFR2	ZFPM2	SPECC1L	WNT5A	B3GLCT	HCCS	CREBBP	RBBP8	PCNT	SOX9	FGFR1	CDKN1C	FLNA	SALL1	CHD7	PTPN11	ARL6	UBR1	TTC8	BCOR	BBS2	SETBP1
HP_ABNORMAL_EMOTION_AFFECT_BEHAVIOR	http://www.gsea-msigdb.org/gsea/msigdb/cards/HP_ABNORMAL_EMOTION_AFFECT_BEHAVIOR	ZEB2	FIG4	FGFR1	NEK1	OPHN1	CREBBP	MED12	RBBP8	ATRX	FAT4	HFE	DHCR7	LEPR	BCOR
GOBP_RESPIRATORY_SYSTEM_DEVELOPMENT	http://www.gsea-msigdb.org/gsea/msigdb/cards/GOBP_RESPIRATORY_SYSTEM_DEVELOPMENT	FGF10	FGFR2	ZFPM2	GLI3	CHD7	BMP4	SOX9	WNT5A	HESX1	HS6ST1
HP_ABNORMALITY_OF_THE_SPLEEN	http://www.gsea-msigdb.org/gsea/msigdb/cards/HP_ABNORMALITY_OF_THE_SPLEEN	MYRF	ZEB2	LMNA	SOS1	MKS1	FAT4	FGFR1	FGFR2	DHCR24	ATRX	ESCO2	TCTN3	HFE	TALDO1	PTPN11	SETBP1	CHD7	WDR35	HSD17B4
HP_ABNORMALITY_OF_GLOBE_LOCATION	http://www.gsea-msigdb.org/gsea/msigdb/cards/HP_ABNORMALITY_OF_GLOBE_LOCATION	FAT4	TCTN3	ZEB2	SOS1	FIG4	MED12	LMNA	CREBBP	ATRX	SETBP1	PDE4D	POR	FGFR1	FGFR2	MKS1	PTDSS1	FGF10	FGFR3	DNMT3B	MID1	ZFPM2	CKAP2L	SPECC1L	B3GLCT	OPHN1	ESCO2	WDR35	GNRH1	FREM2	CHD7	PTPN11	FLNA	CDKN1C	DHCR7	NSMF	WNT5A	SOX9	TWIST2	FRAS1	GRIP1	ROR2	GLI3	HS6ST1	PEX1	EVC	EPG5	EVC2	RIPK4	CHD4	EFNB1	WDR11	HHAT	BNC2	BBS7	PITX2	KAT6B	HSD17B4
MIR3662	http://www.gsea-msigdb.org/gsea/msigdb/cards/MIR3662	MID1	UBR1	ESCO2	PBX1	PDE4D	HFE	WNT5A	ATRX	FAT4	ZEB2	SEMA3A	ROR2	MAP3K1
HP_HIGH_FOREHEAD	http://www.gsea-msigdb.org/gsea/msigdb/cards/HP_HIGH_FOREHEAD	PEX1	GLI3	FGFR3	FGFR2	BMP4	TP63	SOS1	FIG4	SOX9	PTPN11	WDR35	FGFR1	SETBP1	HSD17B4	MED12	WWOX
GOBP_TRANSMEMBRANE_RECEPTOR_PROTEIN_SERINE_THREONINE_KINASE_SIGNALING_PATHWAY	http://www.gsea-msigdb.org/gsea/msigdb/cards/GOBP_TRANSMEMBRANE_RECEPTOR_PROTEIN_SERINE_THREONINE_KINASE_SIGNALING_PATHWAY	CDKN1C	CREBBP	DMRT1	FGF10	AMH	HFE	ROR2	IL17RD	BMP4	WNT5A	ZEB2
HP_ABNORMALITY_OF_THE_PERIPHERAL_NERVOUS_SYSTEM	http://www.gsea-msigdb.org/gsea/msigdb/cards/HP_ABNORMALITY_OF_THE_PERIPHERAL_NERVOUS_SYSTEM	MKKS	ARL6	CEP41	ZEB2	SETBP1	DHCR7	FGFR1	TSPYL1	MKS1	CREBBP	LEPR	FIG4	BCOR	WFS1	HSD17B4	LMNA	ATRX
HP_TELECANTHUS	http://www.gsea-msigdb.org/gsea/msigdb/cards/HP_TELECANTHUS	FOXL2	SPECC1L	GLI3	WDR35	EFNB1	FLNA	ZEB2	MID1	TWIST2	PITX2	HHAT	FGFR1	NEK1	FGFR3	FGFR2	ATRX	CREBBP	FGF10	LMNA
GOBP_CELL_MORPHOGENESIS_INVOLVED_IN_DIFFERENTIATION	http://www.gsea-msigdb.org/gsea/msigdb/cards/GOBP_CELL_MORPHOGENESIS_INVOLVED_IN_DIFFERENTIATION	SEMA3A	TTC8	EFNB1	FGFR2	FLNA	NSMF	GLI3	AR	ANOS1	OPHN1	PTPN11	SOS1	WNT5A	CUL7
HP_FLEXION_CONTRACTURE_OF_DIGIT	http://www.gsea-msigdb.org/gsea/msigdb/cards/HP_FLEXION_CONTRACTURE_OF_DIGIT	GNRH1	FAT4	ZEB2	FGFR3	EFNB1	WDR11	ROR2	MED12	SETBP1	POR	TMEM70	TP63	TCTN3	FGFR1	SCARF2	NSMF	FGFR2	TWIST2	BCOR	HS6ST1	GLI3	WNT5A	BMP4	FLNA	CHD7	PEX1	LMNA	KAT6B
LET_7F_1_3P	http://www.gsea-msigdb.org/gsea/msigdb/cards/LET_7F_1_3P	NR3C1	UBR1	EFNB1	B3GLCT	FGFR2	ATRX	FREM2	ZFPM2	CEP41	SOX9
HP_ABNORMALITY_OF_THE_FOREHEAD	http://www.gsea-msigdb.org/gsea/msigdb/cards/HP_ABNORMALITY_OF_THE_FOREHEAD	TCTN3	ZEB2	SOS1	FIG4	MED12	CREBBP	SETBP1	PDE4D	FAT4	POR	WDR35	FGFR3	FGFR2	MKS1	PTDSS1	WWOX	FGF10	MID1	BMP4	ZFPM2	CKAP2L	SPECC1L	B3GLCT	OPHN1	RBBP8	KAT6B	FLNA	CDKN1C	DHCR7	TWIST2	WNT5A	SOX9	DHCR24	DYNC2H1	ROR2	ATRX	FGFR1	GLI3	PEX1	HESX1	EFNB1	WNT4	PTPN11	CUL7	TP63	PITX2	PCNT	FRAS1	HSD17B4
HP_BREAST_HYPOPLASIA	http://www.gsea-msigdb.org/gsea/msigdb/cards/HP_BREAST_HYPOPLASIA	GNRH1	FGFR1	CHD7	TP63	HS6ST1	SEMA3A	WDR11	ANOS1	EFNB1	IL17RD	HESX1	TWIST2	NSMF
HP_APLASIA_HYPOPLASIA_OF_THE_VAGINA	http://www.gsea-msigdb.org/gsea/msigdb/cards/HP_APLASIA_HYPOPLASIA_OF_THE_VAGINA	WNT4	IRF6	CYB5A	SOX9	GLI3	MAP3K1	VAMP7	ZFPM2	B3GLCT	WWOX
ZBTB24_TARGET_GENES	http://www.gsea-msigdb.org/gsea/msigdb/cards/ZBTB24_TARGET_GENES	MKS1	MID1	CEP41	NR3C1	ARL6	WDR11	VAMP7	PEX1	BBS4	LMNA	TALDO1
GOBP_STEROID_METABOLIC_PROCESS	http://www.gsea-msigdb.org/gsea/msigdb/cards/GOBP_STEROID_METABOLIC_PROCESS	AKR1C4	CYP11A1	CYP19A1	AKR1C2	DHCR7	DHCR24	HSD17B3	HSD17B4	LEPR	PBX1	WNT4	POR	STAR	H6PD
HP_THIN_VERMILION_BORDER	http://www.gsea-msigdb.org/gsea/msigdb/cards/HP_THIN_VERMILION_BORDER	LMNA	FIG4	CREBBP	TALDO1	SPECC1L	PDE4D	ATRX	PBX1	MED12	EVC2	B3GLCT	TWIST2	ROR2	MID1	PITX2	CKAP2L	IRF6	WNT5A	EVC	OPHN1	SETBP1	ZFPM2
HP_HYPOGONADISM	http://www.gsea-msigdb.org/gsea/msigdb/cards/HP_HYPOGONADISM	GNRH1	SEMA3A	LMNA	ARL6	ANOS1	HFE	BBS12	WDR11	SOS1	BBS10	BBS9	BBS4	WWOX	SOX9	AR	FOXL2	HESX1	CHD7	NSMF	WFS1	PTPN11	ATRX	ZFPM2	BBS2	FGFR1	PTDSS1	TTC8	PDE4D	HSD17B3	MAP3K1	BBS5	TRIM32	LEPR	HS6ST1	BBS7	MKS1	CDKN1C	BMP4	VAMP7	CYP19A1	CYB5A	TP63	DMRT1	MKKS	IL17RD	CBX2	PEX1	LHCGR
HP_ABNORMALITY_OF_COORDINATION	http://www.gsea-msigdb.org/gsea/msigdb/cards/HP_ABNORMALITY_OF_COORDINATION	SEMA3A	TCTN3	CEP41	ZEB2	TMEM70	FBXL4	WFS1	WWOX	HS6ST1	FGFR1	OPHN1	FAT4	ARL6	MKS1	FIG4	PEX1	ANOS1	HSD17B4	WDR11	RIPK4	HESX1	PSMC3IP	CREBBP	CHD7	IL17RD
HP_HYPERPIGMENTATION_OF_THE_SKIN	http://www.gsea-msigdb.org/gsea/msigdb/cards/HP_HYPERPIGMENTATION_OF_THE_SKIN	LMNA	HFE	CDKN1C	TP63	STAR	PTPN11	CYP11A1	UBR1	FGFR3	CREBBP	ESCO2	PCNT	MED12	FGFR1	HCCS	RBBP8	TWIST2	SETBP1
MIR98_3P	http://www.gsea-msigdb.org/gsea/msigdb/cards/MIR98_3P	NR3C1	UBR1	EFNB1	B3GLCT	FGFR2	ATRX	FREM2	ZFPM2	CEP41	SOX9
HP_ABNORMAL_FEAR_ANXIETY_RELATED_BEHAVIOR	http://www.gsea-msigdb.org/gsea/msigdb/cards/HP_ABNORMAL_FEAR_ANXIETY_RELATED_BEHAVIOR	GNRH1	MAMLD1	WDR11	WFS1	NR3C1	FGFR1	NSMF	CREBBP	FIG4	HS6ST1	CHD7	AR	NEK1	SPECC1L
LET_7B_3P	http://www.gsea-msigdb.org/gsea/msigdb/cards/LET_7B_3P	NR3C1	UBR1	EFNB1	B3GLCT	FGFR2	ATRX	FREM2	ZFPM2	CEP41	SOX9
LET_7A_3P	http://www.gsea-msigdb.org/gsea/msigdb/cards/LET_7A_3P	NR3C1	UBR1	EFNB1	B3GLCT	FGFR2	ATRX	FREM2	ZFPM2	CEP41	SOX9
GOBP_REGULATION_OF_ORGANELLE_ORGANIZATION	http://www.gsea-msigdb.org/gsea/msigdb/cards/GOBP_REGULATION_OF_ORGANELLE_ORGANIZATION	TTC8	DMRT1	FLNA	LMNA	MID1	WNT4	ATRX	BBS4	BMP4	WNT5A	MKKS	CUL7	ZEB2
HP_INCREASED_HEAD_CIRCUMFERENCE	http://www.gsea-msigdb.org/gsea/msigdb/cards/HP_INCREASED_HEAD_CIRCUMFERENCE	FGFR1	ARL6	DHCR24	SOX9	CDKN1C	FGFR3	DYNC2H1	DNMT3B	ROR2	MED12	LMNA	WDR35	GLI3	SOS1	PTDSS1	FIG4	B3GLCT	PEX1	WNT5A	FGFR2	OPHN1	HSD17B4	CHD4
GOBP_REGULATION_OF_PHOSPHORUS_METABOLIC_PROCESS	http://www.gsea-msigdb.org/gsea/msigdb/cards/GOBP_REGULATION_OF_PHOSPHORUS_METABOLIC_PROCESS	CDKN1C	FGF10	FGFR1	FGFR3	FGFR2	NSMF	RSPO1	HFE	AR	LEPR	LHCGR	ROR2	PDE4D	PTPN11	BMP4	SOS1	SOX9	WNT5A
GOBP_HOMEOSTATIC_PROCESS	http://www.gsea-msigdb.org/gsea/msigdb/cards/GOBP_HOMEOSTATIC_PROCESS	CREBBP	BBS12	TRIM32	HFE	HOXB6	LEPR	PDE4D	MKS1	CHD7	PTPN11	BBS2	BBS4	BMP4	SOS1	SOX9	WFS1	WNT5A	BBS10	MKKS	TP63
GTGCCTT_MIR506	http://www.gsea-msigdb.org/gsea/msigdb/cards/GTGCCTT_MIR506	ROR2	AR	MYRF	VAMP7	NR3C1	EFNB1	PTPN11	DHCR24	SPECC1L	CYB5A	CBX2	FRAS1	DMRT1
HP_ABNORMAL_INTESTINE_MORPHOLOGY	http://www.gsea-msigdb.org/gsea/msigdb/cards/HP_ABNORMAL_INTESTINE_MORPHOLOGY	WNT4	MKKS	FAT4	CEP41	MYRF	ZEB2	MKS1	MED12	SETBP1	NEK1	FGFR1	FLNA	DHCR24	UBR1	DNMT3B	BCOR	FGFR3	B3GLCT	HCCS	CREBBP	TP63	ATRX	DYNC2H1	TCTN3	ARL6	SALL1	ZFPM2	HFE	DHCR7	FGFR2	PEX1	CHD7	WFS1	FRAS1	LMNA
HP_DECREASED_TESTICULAR_SIZE	http://www.gsea-msigdb.org/gsea/msigdb/cards/HP_DECREASED_TESTICULAR_SIZE	GNRH1	HS6ST1	CDKN1C	SEMA3A	ARL6	ANOS1	LEPR	GLI3	WDR11	CHD7	VAMP7	CYB5A	LHCGR	WWOX	HESX1	NSMF	FGFR1	CYP11A1	ATRX	IL17RD	SOX9	RSPO1	ZFPM2	CUL7	MAP3K1	TCTN3
GOMF_ADENYL_NUCLEOTIDE_BINDING	http://www.gsea-msigdb.org/gsea/msigdb/cards/GOMF_ADENYL_NUCLEOTIDE_BINDING	CHD4	BBS12	FGFR1	FGFR3	FGFR2	HARS2	MCM9	MAP3K1	NEK1	ROR2	PDE4D	PEX1	RIPK4	ATRX	CHD7	DYNC2H1	BBS10	MKKS
HP_MICROPENIS	http://www.gsea-msigdb.org/gsea/msigdb/cards/HP_MICROPENIS	GNRH1	HS6ST1	SEMA3A	ARL6	ROR2	MAMLD1	ANOS1	GLI3	MYRF	ZEB2	BMP4	WDR11	CHD7	VAMP7	CYB5A	FIG4	CEP41	FAT4	TOE1	WWOX	AR	WNT5A	TP63	ATRX	HCCS	SETBP1	HESX1	FGFR1	NSMF	PTPN11	POR	UBR1	OPHN1	IL17RD	ZFPM2	PBX1	NEK1	DHCR7	FRAS1	KAT6B	RIPK4	SOX9	DYNC2H1	MAP3K1	CHD4	BBS5	CDKN1C
HP_ABNORMAL_ABDOMEN_MORPHOLOGY	http://www.gsea-msigdb.org/gsea/msigdb/cards/HP_ABNORMAL_ABDOMEN_MORPHOLOGY	LMNA	SOS1	MKS1	FAT4	FGFR2	DHCR24	ATRX	PEX1	WDR35	HFE	TALDO1	PTPN11	TMEM70	CDKN1C	ESCO2	CHD7	HSD17B4
HP_ABNORMAL_CELLULAR_PHENOTYPE	http://www.gsea-msigdb.org/gsea/msigdb/cards/HP_ABNORMAL_CELLULAR_PHENOTYPE	ZEB2	TMEM70	DNMT3B	HFE	FAT4	FBXL4	FLNA	ESCO2	LEPR	EPG5	LMNA
HP_PATENT_DUCTUS_ARTERIOSUS	http://www.gsea-msigdb.org/gsea/msigdb/cards/HP_PATENT_DUCTUS_ARTERIOSUS	DHCR24	MYRF	ZEB2	MKS1	FLNA	SALL1	CHD7	TALDO1	SPECC1L	GLI3	DHCR7	TP63	CREBBP	FGF10	B3GLCT	LMNA	PEX1	ESCO2	BCOR	PTPN11	FGFR3	FGFR2	WDR35	MKKS	PCNT	KAT6B
GOMF_TRANSCRIPTION_REGULATOR_ACTIVITY	http://www.gsea-msigdb.org/gsea/msigdb/cards/GOMF_TRANSCRIPTION_REGULATOR_ACTIVITY	TWIST2	CREBBP	DMRT1	DNMT3B	TRIM32	ZFPM2	KAT6B	GLI3	NR3C1	PSMC3IP	HOXA4	HOXA10	HOXB6	IRF6	AR	ATF3	PBX1	WWOX	PITX2	WNT4	BCOR	RBBP8	SALL1	SOX9	FOXL2	MYRF	TP63	HESX1	ZEB2	MED12
HP_ABNORMAL_PALMAR_DERMATOGLYPHICS	http://www.gsea-msigdb.org/gsea/msigdb/cards/HP_ABNORMAL_PALMAR_DERMATOGLYPHICS	PEX1	SPECC1L	BMP4	FGFR2	CKAP2L	CHD7	FIG4	ROR2	MED12	FGFR3	BCOR	UBR1	SETBP1	CREBBP	RIPK4	ESCO2	FLNA	B3GLCT	KAT6B
HP_ABNORMALITY_OF_THE_PULMONARY_VASCULATURE	http://www.gsea-msigdb.org/gsea/msigdb/cards/HP_ABNORMALITY_OF_THE_PULMONARY_VASCULATURE	LMNA	BCOR	DHCR24	MYRF	ZEB2	SOS1	TRAIP	B3GLCT	FGFR1	PTPN11	WNT4
HP_ABNORMAL_SCAPULA_MORPHOLOGY	http://www.gsea-msigdb.org/gsea/msigdb/cards/HP_ABNORMAL_SCAPULA_MORPHOLOGY	SOX9	LMNA	EFNB1	FIG4	PCNT	FGFR1	WDR35	PTPN11	FLNA	CUL7	FGFR3	SCARF2	RIPK4	POR
HP_HYPERPITUITARISM	http://www.gsea-msigdb.org/gsea/msigdb/cards/HP_HYPERPITUITARISM	FOXL2	CYP11A1	HSD17B4	ZFPM2	VAMP7	CBX2	AR	CYB5A	SOX9	WWOX	POR	MAP3K1	LHCGR	STAG3	PSMC3IP
GOBP_CELLULAR_MACROMOLECULE_LOCALIZATION	http://www.gsea-msigdb.org/gsea/msigdb/cards/GOBP_CELLULAR_MACROMOLECULE_LOCALIZATION	TTC8	ESCO2	FGF10	FLNA	GRIP1	MCM9	BBS9	GLI3	HFE	AR	LMNA	MID1	PCNT	PEX1	ATRX	WDR11	WDR35	PTPN11	BBS2	BBS4	BMP4	SOX9	WNT5A	DYNC2H1	ARL6
HOXA2_TARGET_GENES	http://www.gsea-msigdb.org/gsea/msigdb/cards/HOXA2_TARGET_GENES	MKS1	ATRX	CEP41	NR3C1	ARL6	IRF6	WDR11	BBS2	TOE1	HSD17B4	BBS7	UBR1	TTC8	ESCO2
GOBP_CELL_MIGRATION	http://www.gsea-msigdb.org/gsea/msigdb/cards/GOBP_CELL_MIGRATION	SEMA3A	TWIST2	CYP19A1	DMRT1	EFNB1	FGF10	FGFR1	TRIM32	FLNA	NSMF	GLI3	GNRH1	LMNA	ROR2	OPHN1	PITX2	WNT4	PTPN11	BBS4	BMP4	SOS1	SOX9	WNT5A	ZEB2
HP_BROAD_TOE	http://www.gsea-msigdb.org/gsea/msigdb/cards/HP_BROAD_TOE	FGFR2	PDE4D	GLI3	ROR2	FGFR1	EFNB1	FLNA	BCOR	CREBBP	ZEB2	NEK1	MED12	FGFR3	FGF10	WNT5A
HP_INCREASED_CIRCULATING_GONADOTROPIN_LEVEL	http://www.gsea-msigdb.org/gsea/msigdb/cards/HP_INCREASED_CIRCULATING_GONADOTROPIN_LEVEL	FOXL2	CYP11A1	CBX2	AR	HSD17B4	CYB5A	SOX9	ZFPM2	WWOX	POR	MAP3K1	VAMP7	LHCGR	STAG3	PSMC3IP
HP_ABNORMALITY_OF_THE_GINGIVA	http://www.gsea-msigdb.org/gsea/msigdb/cards/HP_ABNORMALITY_OF_THE_GINGIVA	ROR2	DHCR24	ZEB2	WNT5A	BCOR	FIG4	SETBP1	FGFR2	FAT4	DHCR7	SOS1	TCTN3
HP_ABNORMAL_AGGRESSIVE_IMPULSIVE_OR_VIOLENT_BEHAVIOR	http://www.gsea-msigdb.org/gsea/msigdb/cards/HP_ABNORMAL_AGGRESSIVE_IMPULSIVE_OR_VIOLENT_BEHAVIOR	FIG4	DHCR7	CREBBP	LEPR	BCOR	OPHN1	MED12	RBBP8	ATRX	FAT4
HP_VISUAL_IMPAIRMENT	http://www.gsea-msigdb.org/gsea/msigdb/cards/HP_VISUAL_IMPAIRMENT	SEMA3A	CEP41	ZEB2	BBS2	CREBBP	FOXL2	SETBP1	PDE4D	FGFR3	HS6ST1	BMP4	FGFR1	CKAP2L	B3GLCT	HESX1	ATRX	ARL6	FREM2	BBS5	BCOR	FGFR2	PEX1	FRAS1	FLNA	ANOS1	GRIP1	FIG4	TWIST2	HCCS	WDR11	PITX2	MKS1	TTC8	CHD7	IL17RD	HSD17B4
HP_ABNORMALITY_OF_THE_PHARYNX	http://www.gsea-msigdb.org/gsea/msigdb/cards/HP_ABNORMALITY_OF_THE_PHARYNX	LEPR	MID1	FGFR1	MED12	CREBBP	TP63	FGFR2	GLI3	SETBP1	SOX9
MORC2_TARGET_GENES	http://www.gsea-msigdb.org/gsea/msigdb/cards/MORC2_TARGET_GENES	MKS1	CUL7	SOS1	WDR11	TOE1	PTDSS1	UBR1	ATF3	TMEM70	PTPN11	B3GLCT
GOBP_HORMONE_METABOLIC_PROCESS	http://www.gsea-msigdb.org/gsea/msigdb/cards/GOBP_HORMONE_METABOLIC_PROCESS	AKR1C4	CYP11A1	CYP19A1	AKR1C2	DHCR7	HFE	HSD17B3	HSD17B4	WNT4	POR	PTPN11	H6PD
HP_VENTRICULOMEGALY	http://www.gsea-msigdb.org/gsea/msigdb/cards/HP_VENTRICULOMEGALY	DHCR24	ZEB2	FIG4	DYNC2H1	MKS1	SETBP1	FGFR2	WDR35	NEK1	FGFR1	GLI3	TCTN3	BMP4	B3GLCT	OPHN1	MED12	CHD4	PCNT	FGFR3	FAT4	SOX9	TRAIP	CHD7	EVC2	SPECC1L	CDKN1C	DHCR7	EVC	BCOR	HSD17B4
HP_ABNORMAL_SEX_DETERMINATION	http://www.gsea-msigdb.org/gsea/msigdb/cards/HP_ABNORMAL_SEX_DETERMINATION	WNT4	CYP11A1	CBX2	AKR1C4	MAP3K1	RSPO1	AKR1C2	ZFPM2	CYB5A	SOX9	VAMP7	WWOX
GOBP_CELL_MORPHOGENESIS	http://www.gsea-msigdb.org/gsea/msigdb/cards/GOBP_CELL_MORPHOGENESIS	SEMA3A	TTC8	DMRT1	EFNB1	FGFR2	FLNA	GRIP1	NSMF	GLI3	AR	ANOS1	OPHN1	PTPN11	SOS1	WNT5A	CUL7
HP_ABNORMAL_TENDON_MORPHOLOGY	http://www.gsea-msigdb.org/gsea/msigdb/cards/HP_ABNORMAL_TENDON_MORPHOLOGY	FAT4	LMNA	DHCR24	ZEB2	GLI3	ROR2	MED12	CREBBP	SETBP1	TP63	POR	TCTN3	FGFR1	KAT6B	TWIST2	HS6ST1	ESCO2	BCOR	BMP4	FLNA	FGFR3	RIPK4	ATRX	PTDSS1	GNRH1	EFNB1	WDR11	TMEM70	SCARF2	NSMF	FGFR2	WNT5A	CHD7	FIG4	PEX1
HP_ABNORMAL_CIRCULATING_ANDROGEN_LEVEL	http://www.gsea-msigdb.org/gsea/msigdb/cards/HP_ABNORMAL_CIRCULATING_ANDROGEN_LEVEL	GNRH1	CHD7	CYP11A1	AR	HS6ST1	WNT4	CYB5A	SOX9	NR3C1	STAR	ZFPM2	WWOX	LEPR	HFE	POR	MAP3K1	WDR11	FGFR1	VAMP7	NSMF
GOBP_MULTI_ORGANISM_REPRODUCTIVE_PROCESS	http://www.gsea-msigdb.org/gsea/msigdb/cards/GOBP_MULTI_ORGANISM_REPRODUCTIVE_PROCESS	DMRT1	MCM9	AMH	HOXA10	AR	LEPR	WNT4	ATRX	BBS2	BBS4	BMP4	SOS1	SOX9	FOXL2	MKKS	TP63
GOBP_AXON_DEVELOPMENT	http://www.gsea-msigdb.org/gsea/msigdb/cards/GOBP_AXON_DEVELOPMENT	SEMA3A	TTC8	EFNB1	FGFR2	TRIM32	FLNA	GLI3	ANOS1	OPHN1	PTPN11	SOS1	WNT5A
HP_MALE_SEXUAL_DYSFUNCTION	http://www.gsea-msigdb.org/gsea/msigdb/cards/HP_MALE_SEXUAL_DYSFUNCTION	GNRH1	FGFR1	HS6ST1	SEMA3A	ANOS1	AR	IL17RD	HFE	WDR11	CHD7	NSMF	HESX1
SMID_BREAST_CANCER_BASAL_DN	http://www.gsea-msigdb.org/gsea/msigdb/cards/SMID_BREAST_CANCER_BASAL_DN	CYB5A	ANOS1	DHCR24	HOXB6	BMP4	AR	BBS4	KAT6B	FGFR3	PBX1	WWOX
GOBP_REGULATION_OF_PROTEIN_MODIFICATION_PROCESS	http://www.gsea-msigdb.org/gsea/msigdb/cards/GOBP_REGULATION_OF_PROTEIN_MODIFICATION_PROCESS	CDKN1C	DNMT3B	FGF10	FGFR1	FGFR3	NSMF	RSPO1	HFE	LEPR	LMNA	ROR2	PDE4D	ATRX	BCOR	PTPN11	BMP4	SOS1	SOX9	WFS1	WNT5A
GOBP_NEGATIVE_REGULATION_OF_CELL_DEATH	http://www.gsea-msigdb.org/gsea/msigdb/cards/GOBP_NEGATIVE_REGULATION_OF_CELL_DEATH	TWIST2	DHCR24	FGF10	FGFR2	TRIM32	FLNA	ZFPM2	GLI3	AR	LMNA	WNT4	POR	BMP4	SOX9	WFS1	WNT5A
HP_ABNORMAL_SCALP_MORPHOLOGY	http://www.gsea-msigdb.org/gsea/msigdb/cards/HP_ABNORMAL_SCALP_MORPHOLOGY	RBBP8	EFNB1	SOS1	FIG4	WNT4	FGFR3	TP63	FGFR2	PTPN11	SPECC1L	UBR1	CREBBP	KAT6B	TWIST2	MID1	TRAIP	PCNT	LMNA	PEX1	FRAS1	RIPK4	PTDSS1
GOBP_REGULATION_OF_CELLULAR_COMPONENT_MOVEMENT	http://www.gsea-msigdb.org/gsea/msigdb/cards/GOBP_REGULATION_OF_CELLULAR_COMPONENT_MOVEMENT	SEMA3A	TWIST2	CYP19A1	FGF10	FGFR1	TRIM32	FLNA	NSMF	GNRH1	LMNA	ROR2	PDE4D	WNT4	BBS2	BBS4	BMP4	SOX9	WNT5A	MKKS
HP_LARYNGOMALACIA	http://www.gsea-msigdb.org/gsea/msigdb/cards/HP_LARYNGOMALACIA	LMNA	CREBBP	POR	KAT6B	SOX9	FGFR2	SETBP1	PCNT	TCTN3	CHD7	SCARF2
HP_DELAYED_PUBERTY	http://www.gsea-msigdb.org/gsea/msigdb/cards/HP_DELAYED_PUBERTY	GNRH1	HS6ST1	SEMA3A	LMNA	ANOS1	WDR11	CHD7	VAMP7	CYB5A	HESX1	WWOX	SALL1	PTPN11	WFS1	PSMC3IP	FGFR1	CYP11A1	IL17RD	ZFPM2	NSMF	SOX9	POR	MAP3K1	AR	LEPR
HP_ABNORMAL_CIRCULATING_ESTROGEN_LEVEL	http://www.gsea-msigdb.org/gsea/msigdb/cards/HP_ABNORMAL_CIRCULATING_ESTROGEN_LEVEL	AR	GNRH1	CYB5A	SOX9	ZFPM2	WWOX	LEPR	FOXL2	POR	MAP3K1	VAMP7	PSMC3IP
HP_ABNORMALITY_OF_TIBIA_MORPHOLOGY	http://www.gsea-msigdb.org/gsea/msigdb/cards/HP_ABNORMALITY_OF_TIBIA_MORPHOLOGY	SOX9	NEK1	SETBP1	FLNA	GLI3	PCNT	DYNC2H1	POR	TCTN3	FGFR3	CHD7
REACTOME_METABOLISM_OF_LIPIDS	http://www.gsea-msigdb.org/gsea/msigdb/cards/REACTOME_METABOLISM_OF_LIPIDS	CREBBP	FIG4	DHCR24	HSD17B3	HSD17B4	CYP19A1	CYP11A1	STAR	AKR1C2	PTDSS1	DHCR7	MED12	AKR1C4
HP_JOINT_STIFFNESS	http://www.gsea-msigdb.org/gsea/msigdb/cards/HP_JOINT_STIFFNESS	POR	HFE	FLNA	IRF6	LMNA	SETBP1	FGFR2	FGFR3	WFS1	ATRX	EPG5
GOBP_VESICLE_MEDIATED_TRANSPORT	http://www.gsea-msigdb.org/gsea/msigdb/cards/GOBP_VESICLE_MEDIATED_TRANSPORT	FLNA	GRIP1	RSPO1	HFE	LEPR	OPHN1	WDR11	EPG5	BBS2	VAMP7	WNT5A	ARL6	SCARF2
HP_ERECTILE_DYSFUNCTION	http://www.gsea-msigdb.org/gsea/msigdb/cards/HP_ERECTILE_DYSFUNCTION	GNRH1	FGFR1	CHD7	HS6ST1	SEMA3A	WDR11	ANOS1	AR	IL17RD	HFE	HESX1	NSMF
HP_ABNORMALITY_OF_THE_MENSTRUAL_CYCLE	http://www.gsea-msigdb.org/gsea/msigdb/cards/HP_ABNORMALITY_OF_THE_MENSTRUAL_CYCLE	GNRH1	FOXL2	HS6ST1	SEMA3A	LMNA	ANOS1	LEPR	HFE	CDKN1C	WDR11	CHD7	H6PD	BCOR	PSMC3IP	VAMP7	CYP19A1	TP63	WNT4	CYB5A	HESX1	WWOX	HARS2	PTPN11	STAG3	AR	FGFR1	NR3C1	HSD17B4	IL17RD	ZFPM2	MCM9	NSMF	PEX1	PDE4D	SOX9	BBS9	POR	MAP3K1
HP_ABNORMALITY_OF_REPRODUCTIVE_SYSTEM_PHYSIOLOGY	http://www.gsea-msigdb.org/gsea/msigdb/cards/HP_ABNORMALITY_OF_REPRODUCTIVE_SYSTEM_PHYSIOLOGY	SEMA3A	ANOS1	BCOR	LMNA	PSMC3IP	SOS1	TP63	BBS9	HESX1	STAR	SOX9	FOXL2	CYP11A1	NR3C1	ATRX	HSD17B4	MCM9	FGFR1	PTDSS1	AR	FGFR3	PDE4D	MAP3K1	TRIM32	HS6ST1	BBS12	BMP4	WDR11	HSD17B3	BBS5	BBS7	H6PD	VAMP7	CYB5A	TTC8	POR	GNRH1	ARL6	HFE	CDKN1C	BBS10	WNT4	BBS4	WWOX	CHD7	NSMF	PTPN11	WFS1	ZFPM2	BBS2	CUL7	LEPR	MKS1	CYP19A1	DMRT1	HARS2	MKKS	STAG3	IL17RD	LHCGR	CBX2	PEX1	AMH
HP_ABNORMAL_FEMALE_REPRODUCTIVE_SYSTEM_PHYSIOLOGY	http://www.gsea-msigdb.org/gsea/msigdb/cards/HP_ABNORMAL_FEMALE_REPRODUCTIVE_SYSTEM_PHYSIOLOGY	GNRH1	SEMA3A	LMNA	ANOS1	HFE	CDKN1C	WDR11	BCOR	PSMC3IP	TP63	WNT4	HESX1	WWOX	FOXL2	PTPN11	NR3C1	HSD17B4	ZFPM2	MCM9	FGFR1	NSMF	AR	PDE4D	SOX9	MAP3K1	HS6ST1	LEPR	BMP4	CHD7	H6PD	VAMP7	CYP19A1	CYB5A	HARS2	STAG3	IL17RD	PEX1	BBS9	POR
HP_APNEA	http://www.gsea-msigdb.org/gsea/msigdb/cards/HP_APNEA	TCTN3	CEP41	FGFR3	FGFR1	CREBBP	TSPYL1	MKS1	TOE1	FGFR2	NEK1	SOX9	KAT6B	WFS1
HP_ABNORMALITY_OF_THE_TESTIS_SIZE	http://www.gsea-msigdb.org/gsea/msigdb/cards/HP_ABNORMALITY_OF_THE_TESTIS_SIZE	GNRH1	HS6ST1	CDKN1C	SEMA3A	ARL6	ANOS1	LEPR	GLI3	WDR11	CHD7	VAMP7	CYB5A	LHCGR	WWOX	HESX1	NSMF	FGFR1	CYP11A1	ATRX	IL17RD	SOX9	RSPO1	ZFPM2	CUL7	CYP19A1	MED12	MAP3K1	TCTN3
HP_PES_CAVUS	http://www.gsea-msigdb.org/gsea/msigdb/cards/HP_PES_CAVUS	SEMA3A	ANOS1	HESX1	HSD17B4	B3GLCT	HS6ST1	CHD7	FGFR1	IL17RD	WDR11	LMNA	FLNA
HP_PARAPLEGIA_PARAPARESIS	http://www.gsea-msigdb.org/gsea/msigdb/cards/HP_PARAPLEGIA_PARAPARESIS	HS6ST1	SEMA3A	ANOS1	BCOR	CHD7	HESX1	FGFR1	IL17RD	CKAP2L	WDR11	ATRX	TOE1
HP_ABNORMAL_SHAPE_OF_THE_FRONTAL_REGION	http://www.gsea-msigdb.org/gsea/msigdb/cards/HP_ABNORMAL_SHAPE_OF_THE_FRONTAL_REGION	FGFR1	TCTN3	FGFR3	DHCR24	ZEB2	CDKN1C	EFNB1	DYNC2H1	ROR2	MED12	SETBP1	POR	FLNA	SPECC1L	PDE4D	FGFR2	WDR35	CUL7	CREBBP	B3GLCT	GLI3	WNT5A	MID1	OPHN1	CKAP2L	HSD17B4	PTDSS1
HP_BROAD_FOREHEAD	http://www.gsea-msigdb.org/gsea/msigdb/cards/HP_BROAD_FOREHEAD	ZFPM2	CKAP2L	FLNA	FGFR2	MKS1	SETBP1	FAT4	FGFR3	PTDSS1	FGF10	CUL7
GOMF_CHROMATIN_BINDING	http://www.gsea-msigdb.org/gsea/msigdb/cards/GOMF_CHROMATIN_BINDING	STAG3	CHD4	CREBBP	DMRT1	MCM9	GLI3	AR	ATRX	CHD7	SOX9	TSPYL1	CBX2	TP63	HESX1	MED12
HP_HIGH_PALATE	http://www.gsea-msigdb.org/gsea/msigdb/cards/HP_HIGH_PALATE	TCTN3	SOS1	GRIP1	FIG4	FAT4	FGFR2	LMNA	CREBBP	SETBP1	ATRX	HSD17B4	FGFR3	PTDSS1	PEX1	ESCO2	MID1	BMP4	FGFR1	NEK1	WDR35	WNT5A	MED12	TWIST2	POR	ARL6	FREM2	EFNB1	PTPN11	SPECC1L	SCARF2	MAMLD1	FOXL2	TOE1	ANOS1	FLNA	BCOR	FRAS1	MKKS	EPG5
PAX3_TARGET_GENES	http://www.gsea-msigdb.org/gsea/msigdb/cards/PAX3_TARGET_GENES	FGF10	SEMA3A	GLI3	PDE4D	NR3C1	TCTN3	SOX9	POR	HSD17B4	CYP19A1	GNRH1	TTC8	ZEB2	ZFPM2	CHD7	B3GLCT
HP_GYNECOMASTIA	http://www.gsea-msigdb.org/gsea/msigdb/cards/HP_GYNECOMASTIA	GNRH1	FGFR1	CYP11A1	WDR11	HS6ST1	SEMA3A	ANOS1	AR	IL17RD	RSPO1	ZFPM2	LEPR	HFE	HSD17B3	CHD7	VAMP7	CYP19A1	NSMF	CYB5A	SOX9	WWOX	MAP3K1	HESX1
HP_GASTROESOPHAGEAL_REFLUX	http://www.gsea-msigdb.org/gsea/msigdb/cards/HP_GASTROESOPHAGEAL_REFLUX	FGFR1	CREBBP	FLNA	ATRX	CHD7	FBXL4	FGFR3	DHCR7	TSPYL1	WWOX	MID1	SALL1	KAT6B	MED12	POR
HP_PUBERTY_AND_GONADAL_DISORDERS	http://www.gsea-msigdb.org/gsea/msigdb/cards/HP_PUBERTY_AND_GONADAL_DISORDERS	SEMA3A	MAMLD1	ANOS1	SOS1	BBS9	HESX1	STAR	LMNA	SOX9	FOXL2	CYP11A1	ATRX	FGFR1	PTDSS1	PDE4D	MAP3K1	TRIM32	AR	HS6ST1	BBS12	GLI3	BMP4	WDR11	BBS5	BBS7	H6PD	VAMP7	CYB5A	NR3C1	TTC8	POR	PCNT	FAT4	GNRH1	ARL6	HFE	BBS10	BBS4	LHCGR	WWOX	SALL1	CHD7	NSMF	PTPN11	WFS1	PSMC3IP	ZFPM2	DHCR7	BBS2	CREBBP	HSD17B3	LEPR	MKS1	CDKN1C	CYP19A1	TP63	DMRT1	MKKS	IL17RD	CBX2	PEX1
HP_APLASIA_HYPOPLASIA_OF_THE_BREASTS	http://www.gsea-msigdb.org/gsea/msigdb/cards/HP_APLASIA_HYPOPLASIA_OF_THE_BREASTS	GNRH1	FGFR1	CHD7	TP63	HS6ST1	SEMA3A	WDR11	ANOS1	EFNB1	IL17RD	TWIST2	LMNA	HESX1	NSMF	PSMC3IP
GOBP_RESPONSE_TO_ENDOGENOUS_STIMULUS	http://www.gsea-msigdb.org/gsea/msigdb/cards/GOBP_RESPONSE_TO_ENDOGENOUS_STIMULUS	CDKN1C	AKR1C4	CREBBP	CYP11A1	AKR1C2	DHCR24	UBR1	FGF10	FGFR1	FGFR3	FGFR2	FLNA	NSMF	GLI3	GNRH1	NR3C1	HFE	HOXA10	AR	LEPR	LHCGR	ROR2	WWOX	WNT4	POR	IL17RD	PTPN11	BBS2	BBS4	BMP4	SOX9	WNT5A	MKKS	TP63	ZEB2
HP_OTITIS_MEDIA	http://www.gsea-msigdb.org/gsea/msigdb/cards/HP_OTITIS_MEDIA	IRF6	FGFR3	BMP4	TP63	ZEB2	FGFR2	ROR2	BCOR	CREBBP	DHCR7	FLNA
ZNF274_TARGET_GENES	http://www.gsea-msigdb.org/gsea/msigdb/cards/ZNF274_TARGET_GENES	LMNA	CREBBP	TP63	MID1	PDE4D	WDR11	BBS9	CYP11A1	BBS4	TALDO1
HP_GENITAL_NEOPLASM	http://www.gsea-msigdb.org/gsea/msigdb/cards/HP_GENITAL_NEOPLASM	LMNA	AR	FGFR3	VAMP7	STAR	MAP3K1	WWOX	SETBP1	STAG3	FGFR2	ZFPM2	CDKN1C	CREBBP	SOX9
GOBP_RESPONSE_TO_HORMONE	http://www.gsea-msigdb.org/gsea/msigdb/cards/GOBP_RESPONSE_TO_HORMONE	AKR1C4	CYP11A1	AKR1C2	DHCR24	NSMF	GLI3	GNRH1	NR3C1	HOXA10	AR	LEPR	LHCGR	POR	PTPN11	BBS2	BBS4	BMP4	MKKS	TP63
HP_APLASIA_HYPOPLASIA_INVOLVING_BONES_OF_THE_THORAX	http://www.gsea-msigdb.org/gsea/msigdb/cards/HP_APLASIA_HYPOPLASIA_INVOLVING_BONES_OF_THE_THORAX	ROR2	SOX9	EFNB1	DYNC2H1	FIG4	FAT4	PCNT	FGFR1	LMNA	WDR35	FLNA	PTPN11	EVC2	FGFR2	BCOR	CUL7	NEK1	FGFR3	SETBP1	EVC	FRAS1	PTDSS1	RIPK4	POR	CHD4
HP_ABNORMAL_NIPPLE_MORPHOLOGY	http://www.gsea-msigdb.org/gsea/msigdb/cards/HP_ABNORMAL_NIPPLE_MORPHOLOGY	GNRH1	HS6ST1	TP63	FREM2	EFNB1	WDR11	SOS1	CHD7	GRIP1	FIG4	TWIST2	B3GLCT	ZEB2	PTPN11	UBR1	CKAP2L	FGFR1	SETBP1	NSMF	FRAS1	RIPK4	DHCR7
HP_CRYPTORCHIDISM	http://www.gsea-msigdb.org/gsea/msigdb/cards/HP_CRYPTORCHIDISM	MKKS	SEMA3A	MAMLD1	ANOS1	TCTN3	MYRF	ZEB2	SOS1	DYNC2H1	TMEM70	GRIP1	FIG4	BBS9	MKS1	GLI3	FAT4	HESX1	STAR	ROR2	MED12	CREBBP	ATRX	FLNA	CYP11A1	PDE4D	POR	WDR35	FGFR1	AKR1C2	PTDSS1	AR	KAT6B	SOX9	MAP3K1	TRIM32	HS6ST1	PEX1	ESCO2	BBS12	MID1	BMP4	FGFR3	WDR11	BBS5	BBS7	VAMP7	CKAP2L	CYB5A	SPECC1L	WNT5A	B3GLCT	EVC	OPHN1	RIPK4	FGFR2	TTC8	CHD4	GNRH1	ARL6	CDKN1C	FREM2	BBS4	AMH	WWOX	IRF6	SALL1	CHD7	PTPN11	EVC2	UBR1	EFNB1	ZFPM2	PBX1	DHCR7	NSMF	FGF10	TSPYL1	HSD17B3	BBS2	BCOR	TOE1	TP63	IL17RD	CYP19A1	FRAS1	AKR1C4	BBS10
HP_HYPERTELORISM	http://www.gsea-msigdb.org/gsea/msigdb/cards/HP_HYPERTELORISM	FAT4	TCTN3	ZEB2	SOS1	GRIP1	FIG4	MKS1	FGFR2	ROR2	MED12	ATRX	SETBP1	FLNA	PDE4D	POR	FGFR1	FGFR3	PTDSS1	GLI3	FGF10	LMNA	HS6ST1	PEX1	DNMT3B	ESCO2	MID1	EPG5	SPECC1L	WNT5A	B3GLCT	TWIST2	RIPK4	CHD4	GNRH1	SOX9	FREM2	EFNB1	WDR11	CHD7	PTPN11	DHCR7	BNC2	NSMF	CREBBP	BBS7	PITX2	KAT6B	WDR35	FRAS1	HSD17B4
HP_PROMINENT_FOREHEAD	http://www.gsea-msigdb.org/gsea/msigdb/cards/HP_PROMINENT_FOREHEAD	CDKN1C	WNT5A	MID1	PITX2	FLNA	HESX1	SPECC1L	MED12	CREBBP	B3GLCT	OPHN1	CKAP2L	SETBP1	DHCR24	PTDSS1
GOBP_PHOSPHORYLATION	http://www.gsea-msigdb.org/gsea/msigdb/cards/GOBP_PHOSPHORYLATION	CDKN1C	FGF10	FGFR1	FGFR3	FGFR2	AMH	RSPO1	HFE	AR	LEPR	MAP3K1	NEK1	ROR2	PDE4D	RIPK4	PTPN11	BMP4	SOS1	SOX9	WNT5A
HP_GONADAL_NEOPLASM	http://www.gsea-msigdb.org/gsea/msigdb/cards/HP_GONADAL_NEOPLASM	LMNA	FGFR2	ZFPM2	CDKN1C	SETBP1	VAMP7	AR	CREBBP	FGFR3	SOX9	STAR	MAP3K1	WWOX	STAG3
HP_ABNORMALITY_OF_THE_ULNA	http://www.gsea-msigdb.org/gsea/msigdb/cards/HP_ABNORMALITY_OF_THE_ULNA	BCOR	SOS1	FGFR2	CHD7	PCNT	FGFR3	KAT6B	SETBP1	POR	FLNA	PTPN11	SCARF2	PDE4D	RIPK4	ESCO2	FGF10	DYNC2H1	CUL7
REACTOME_DEVELOPMENTAL_BIOLOGY	http://www.gsea-msigdb.org/gsea/msigdb/cards/REACTOME_DEVELOPMENTAL_BIOLOGY	CREBBP	MAMLD1	FGF10	SEMA3A	FGFR1	EFNB1	SALL1	AMH	SOS1	SOX9	DMRT1	WNT4	ZFPM2	PTPN11	FOXL2	MED12	PBX1	HOXA4
HP_REGIONAL_ABNORMALITY_OF_SKIN	http://www.gsea-msigdb.org/gsea/msigdb/cards/HP_REGIONAL_ABNORMALITY_OF_SKIN	RSPO1	SPECC1L	SOS1	FIG4	ROR2	MED12	FGFR3	TP63	IRF6	FGFR2	PTPN11	UBR1	EFNB1	SETBP1	CREBBP	B3GLCT	PEX1	BMP4	CKAP2L	CHD7	BCOR	RIPK4	LMNA	DHCR7	ESCO2	FLNA	KAT6B
HP_ABNORMALITY_OF_THE_PHILTRUM	http://www.gsea-msigdb.org/gsea/msigdb/cards/HP_ABNORMALITY_OF_THE_PHILTRUM	ZEB2	DYNC2H1	TMEM70	FIG4	ROR2	MED12	CREBBP	FOXL2	SETBP1	PDE4D	ATRX	FAT4	WDR35	FGFR1	POR	BCOR	MID1	CKAP2L	SPECC1L	WNT5A	B3GLCT	OPHN1	TCTN3	WNT4	TALDO1	CUL7	PBX1	DHCR7	FLNA	FGFR2	PITX2	KAT6B	TWIST2	HSD17B4
HP_INCREASED_BODY_WEIGHT	http://www.gsea-msigdb.org/gsea/msigdb/cards/HP_INCREASED_BODY_WEIGHT	SEMA3A	ARL6	ANOS1	BBS12	BBS10	BBS9	WNT4	BBS4	HESX1	PDE4D	MKS1	ATRX	LMNA	MKKS	GLI3	SOS1	BBS2	MED12	CREBBP	TTC8	BBS5	TRIM32	LEPR	HS6ST1	BBS7	FGFR1	CHD7	H6PD	PCNT	IL17RD	CYP19A1	WDR11	FGFR3
GOBP_MACROMOLECULE_CATABOLIC_PROCESS	http://www.gsea-msigdb.org/gsea/msigdb/cards/GOBP_MACROMOLECULE_CATABOLIC_PROCESS	UBR1	TRIM32	FLNA	FBXL4	HFE	OPHN1	BBS7	SOX9	FOXL2	WFS1	WNT5A	CUL7
HP_SLANTING_OF_THE_PALPEBRAL_FISSURE	http://www.gsea-msigdb.org/gsea/msigdb/cards/HP_SLANTING_OF_THE_PALPEBRAL_FISSURE	DHCR24	SOS1	FIG4	BBS9	ROR2	MED12	CREBBP	FLNA	ATRX	FGFR2	FBXL4	FGFR1	HHAT	WWOX	KAT6B	FGF10	FGFR3	TRIM32	POR	PEX1	ESCO2	BBS12	BBS5	BBS7	TRAIP	SPECC1L	WNT5A	B3GLCT	ZEB2	CKAP2L	SETBP1	RIPK4	TTC8	CHD4	PCNT	ARL6	RBBP8	EFNB1	PTPN11	GLI3	BBS4	BBS2	MKS1	CHD7	TOE1	MKKS	WDR35	TWIST2	HSD17B4	DHCR7	LMNA	BBS10
MIR548AJ_3P_MIR548X_3P	http://www.gsea-msigdb.org/gsea/msigdb/cards/MIR548AJ_3P_MIR548X_3P	RBBP8	BCOR	CDKN1C	SETBP1	FGFR3	PDE4D	CREBBP	WNT5A	MED12	DNMT3B	FAT4	ZEB2	PBX1	EPG5
GOBP_NEGATIVE_REGULATION_OF_BIOSYNTHETIC_PROCESS	http://www.gsea-msigdb.org/gsea/msigdb/cards/GOBP_NEGATIVE_REGULATION_OF_BIOSYNTHETIC_PROCESS	CDKN1C	TWIST2	CREBBP	DMRT1	DNMT3B	FGFR2	FLNA	ZFPM2	KAT6B	GLI3	NR3C1	AR	LEPR	ATF3	WNT4	ATRX	BCOR	RBBP8	SALL1	BMP4	SOX9	FOXL2	WFS1	WNT5A	CBX2	TP63	HESX1	ZEB2
WTTGKCTG_UNKNOWN	http://www.gsea-msigdb.org/gsea/msigdb/cards/WTTGKCTG_UNKNOWN	AR	ZEB2	PEX1	PCNT	HOXA10	BCOR	SEMA3A	DHCR24	FRAS1	MYRF	TP63
GOBP_CHROMOSOME_ORGANIZATION	http://www.gsea-msigdb.org/gsea/msigdb/cards/GOBP_CHROMOSOME_ORGANIZATION	CDKN1C	STAG3	CHD4	ESCO2	KAT6B	MCM9	NR3C1	PSMC3IP	ATRX	BCOR	CHD7	SOX9	TSPYL1	CBX2	TP63
HP_NEOPLASM_OF_THE_GENITOURINARY_TRACT	http://www.gsea-msigdb.org/gsea/msigdb/cards/HP_NEOPLASM_OF_THE_GENITOURINARY_TRACT	LMNA	AR	FGFR3	VAMP7	STAR	MAP3K1	WWOX	SETBP1	STAG3	FGFR2	ZFPM2	CDKN1C	CREBBP	SOX9
HP_ABNORMAL_CIRCULATING_LIPID_CONCENTRATION	http://www.gsea-msigdb.org/gsea/msigdb/cards/HP_ABNORMAL_CIRCULATING_LIPID_CONCENTRATION	LMNA	PEX1	LEPR	DHCR24	CYP11A1	UBR1	AR	RSPO1	DHCR7	CYP19A1	HSD17B4
MODULE_220	http://www.gsea-msigdb.org/gsea/msigdb/cards/MODULE_220	WFS1	FLNA	AR	ROR2	LEPR	ANOS1	SOX9	EFNB1	PBX1	HOXA4	MID1	WNT5A	GLI3	ZEB2	SEMA3A
HP_ABNORMAL_ORAL_PHYSIOLOGY	http://www.gsea-msigdb.org/gsea/msigdb/cards/HP_ABNORMAL_ORAL_PHYSIOLOGY	IRF6	FGF10	TP63	FGFR3	BCOR	FGFR2	NEK1	ZEB2	ATRX	FGFR1	FIG4	MED12
KDM7A_TARGET_GENES	http://www.gsea-msigdb.org/gsea/msigdb/cards/KDM7A_TARGET_GENES	FGFR1	RBBP8	GLI3	CHD4	MCM9	NR3C1	POR	CDKN1C	KAT6B	LMNA	ZEB2	ZFPM2	PTPN11
GOCC_NUCLEAR_PROTEIN_CONTAINING_COMPLEX	http://www.gsea-msigdb.org/gsea/msigdb/cards/GOCC_NUCLEAR_PROTEIN_CONTAINING_COMPLEX	CHD4	CREBBP	FLNA	KAT6B	ATF3	PBX1	WWOX	BCOR	RBBP8	CBX2	CUL7	MED12
HP_MYOPIA	http://www.gsea-msigdb.org/gsea/msigdb/cards/HP_MYOPIA	ARL6	ZEB2	FGFR3	B3GLCT	TWIST2	BMP4	PTPN11	TTC8	ATRX	WDR35
HP_LARGE_FACE	http://www.gsea-msigdb.org/gsea/msigdb/cards/HP_LARGE_FACE	TCTN3	CEP41	BCOR	TRAIP	B3GLCT	MKS1	FLNA	PDE4D	OPHN1	PBX1	MED12	SETBP1
HP_HEPATOMEGALY	http://www.gsea-msigdb.org/gsea/msigdb/cards/HP_HEPATOMEGALY	PEX1	HFE	LMNA	SOS1	TALDO1	PTPN11	TMEM70	CDKN1C	ATRX	CHD7	WDR35	HSD17B4
HP_ABNORMAL_PATTERN_OF_RESPIRATION	http://www.gsea-msigdb.org/gsea/msigdb/cards/HP_ABNORMAL_PATTERN_OF_RESPIRATION	TCTN3	CEP41	BCOR	LMNA	SETBP1	FGFR3	TOE1	ATRX	FGFR1	NEK1	CYB5A	HCCS	CREBBP	FGFR2	IRF6	TP63	ZFPM2	TSPYL1	MKS1	SOX9	KAT6B	FIG4	WFS1
HP_ABNORMAL_CIRCULATING_FOLLICLE_STIMULATING_HORMONE_CONCENTRATION	http://www.gsea-msigdb.org/gsea/msigdb/cards/HP_ABNORMAL_CIRCULATING_FOLLICLE_STIMULATING_HORMONE_CONCENTRATION	CYP11A1	CBX2	CYB5A	SOX9	HESX1	ZFPM2	WWOX	FOXL2	POR	MAP3K1	ANOS1	VAMP7	AR
HP_ABNORMALITY_OF_THE_FRONTAL_HAIRLINE	http://www.gsea-msigdb.org/gsea/msigdb/cards/HP_ABNORMALITY_OF_THE_FRONTAL_HAIRLINE	TWIST2	MID1	EFNB1	FGFR2	WNT4	SPECC1L	FGFR3	SOS1	PEX1	FRAS1	CREBBP
HP_ATTENTION_DEFICIT_HYPERACTIVITY_DISORDER	http://www.gsea-msigdb.org/gsea/msigdb/cards/HP_ATTENTION_DEFICIT_HYPERACTIVITY_DISORDER	CDKN1C	MED12	CHD7	FGFR1	WWOX	FGFR3	OPHN1	LHCGR	SETBP1	DHCR7	PCNT
HP_DEPRESSED_NASAL_RIDGE	http://www.gsea-msigdb.org/gsea/msigdb/cards/HP_DEPRESSED_NASAL_RIDGE	FGFR1	TCTN3	GLI3	HESX1	EFNB1	MKS1	TWIST2	PDE4D	SOX9	ATRX	CREBBP	PTPN11
HP_ABNORMALITY_OF_CARDIOVASCULAR_SYSTEM_ELECTROPHYSIOLOGY	http://www.gsea-msigdb.org/gsea/msigdb/cards/HP_ABNORMALITY_OF_CARDIOVASCULAR_SYSTEM_ELECTROPHYSIOLOGY	LMNA	SOS1	TMEM70	FBXL4	FGFR1	HFE	ATRX	HESX1	SPECC1L	HCCS	CREBBP	SEMA3A	PTPN11	TSPYL1	PEX1
GOBP_REPRODUCTIVE_SYSTEM_DEVELOPMENT	http://www.gsea-msigdb.org/gsea/msigdb/cards/GOBP_REPRODUCTIVE_SYSTEM_DEVELOPMENT	MAMLD1	CDKN1C	SEMA3A	CYP19A1	DHCR24	DMRT1	FGF10	FGFR2	ZFPM2	AMH	GLI3	GNRH1	HOXA10	HSD17B3	HSD17B4	AR	LHCGR	ROR2	WNT4	ATRX	CHD7	PTPN11	SALL1	BMP4	SOX9	FOXL2	WNT5A	MKKS	TP63	HESX1	HS6ST1	CUL7
HP_ABNORMALITY_OF_THE_CALF	http://www.gsea-msigdb.org/gsea/msigdb/cards/HP_ABNORMALITY_OF_THE_CALF	FGFR3	SOX9	ZEB2	GLI3	TCTN3	SETBP1	POR	CHD7	FLNA	EVC2	ATRX	NEK1	FGFR2	EVC	SCARF2	BCOR	HS6ST1	PCNT	CYP19A1	DYNC2H1
HP_ABNORMAL_HAIR_PATTERN	http://www.gsea-msigdb.org/gsea/msigdb/cards/HP_ABNORMAL_HAIR_PATTERN	LMNA	FREM2	EFNB1	SOS1	GRIP1	FLNA	WNT4	MED12	FGFR3	PTPN11	SPECC1L	UBR1	TP63	CREBBP	TWIST2	MID1	FGFR2	FRAS1	PEX1	NR3C1
HP_PREMATURELY_AGED_APPEARANCE	http://www.gsea-msigdb.org/gsea/msigdb/cards/HP_PREMATURELY_AGED_APPEARANCE	LMNA	RBBP8	TWIST2	TRAIP	PCNT	MED12	FGFR2	TALDO1	FGFR3	PTPN11	PTDSS1
HP_MUSCLE_WEAKNESS	http://www.gsea-msigdb.org/gsea/msigdb/cards/HP_MUSCLE_WEAKNESS	SEMA3A	BCOR	SOS1	PTDSS1	WWOX	HS6ST1	FGFR1	HFE	CHD7	LMNA	FIG4	PEX1	TRIM32	ANOS1	MED12	AR	NEK1	WDR11	HESX1	PTPN11	TOE1	IL17RD
HP_ABNORMALLY_LAX_OR_HYPEREXTENSIBLE_SKIN	http://www.gsea-msigdb.org/gsea/msigdb/cards/HP_ABNORMALLY_LAX_OR_HYPEREXTENSIBLE_SKIN	PEX1	FLNA	PITX2	FIG4	TWIST2	FGFR2	WDR35	FGFR3	PTPN11	PTDSS1	FGF10
HP_ANOSMIA	http://www.gsea-msigdb.org/gsea/msigdb/cards/HP_ANOSMIA	FGFR1	HS6ST1	SEMA3A	GNRH1	WDR11	ANOS1	IL17RD	FGFR2	HESX1	CHD7	FGFR3	NSMF	FGF10
HP_ABNORMAL_HEART_VALVE_MORPHOLOGY	http://www.gsea-msigdb.org/gsea/msigdb/cards/HP_ABNORMAL_HEART_VALVE_MORPHOLOGY	LMNA	FGFR1	MYRF	ZEB2	SOS1	ROR2	FLNA	SALL1	CHD7	PTPN11	TMEM70	BBS2	CREBBP	EVC2	BCOR	ATRX	B3GLCT	HCCS	EVC	MED12
GOBP_REGULATION_OF_REPRODUCTIVE_PROCESS	http://www.gsea-msigdb.org/gsea/msigdb/cards/GOBP_REGULATION_OF_REPRODUCTIVE_PROCESS	SEMA3A	DMRT1	ZFPM2	AMH	GNRH1	AR	WNT4	BMP4	SOX9	WNT5A
HP_ABNORMAL_CORPUS_CALLOSUM_MORPHOLOGY	http://www.gsea-msigdb.org/gsea/msigdb/cards/HP_ABNORMAL_CORPUS_CALLOSUM_MORPHOLOGY	TCTN3	DHCR24	CEP41	ZEB2	DYNC2H1	FIG4	MKS1	FAT4	MED12	SETBP1	CYP11A1	FGFR2	FBXL4	WDR35	FGFR3	FGFR1	PTDSS1	WWOX	KAT6B	GLI3	TOE1	PEX1	MID1	BMP4	EPG5	HESX1	B3GLCT	HCCS	ATRX	PCNT	EFNB1	SALL1	SPECC1L	TMEM70	DHCR7	CREBBP	BCOR	HSD17B4
HP_SINGLE_TRANSVERSE_PALMAR_CREASE	http://www.gsea-msigdb.org/gsea/msigdb/cards/HP_SINGLE_TRANSVERSE_PALMAR_CREASE	PEX1	FIG4	UBR1	CKAP2L	BMP4	SETBP1	FGFR2	CREBBP	ROR2	MED12	FGFR3	ESCO2	FLNA	B3GLCT	KAT6B
ZNF423_TARGET_GENES	http://www.gsea-msigdb.org/gsea/msigdb/cards/ZNF423_TARGET_GENES	GLI3	HOXB6	CHD4	SOS1	BBS2	BBS4	PCNT	ATF3	CBX2	RIPK4	FLNA	HOXA10	KAT6B
GOMF_OXIDOREDUCTASE_ACTIVITY	http://www.gsea-msigdb.org/gsea/msigdb/cards/GOMF_OXIDOREDUCTASE_ACTIVITY	AKR1C4	CYB5A	CYP11A1	CYP19A1	AKR1C2	DHCR7	DHCR24	HSD17B3	HSD17B4	WWOX	POR	H6PD
REACTOME_RNA_POLYMERASE_II_TRANSCRIPTION	http://www.gsea-msigdb.org/gsea/msigdb/cards/REACTOME_RNA_POLYMERASE_II_TRANSCRIPTION	CREBBP	MAMLD1	TP63	RBBP8	GLI3	CHD4	NR3C1	SOX9	PITX2	AR	CBX2	PTPN11	MED12	WWOX	TWIST2
HP_GENERALIZED_HYPOTONIA	http://www.gsea-msigdb.org/gsea/msigdb/cards/HP_GENERALIZED_HYPOTONIA	TCTN3	TMEM70	CEP41	FAT4	FIG4	FBXL4	WWOX	KAT6B	TOE1	PEX1	EPG5	ZEB2	OPHN1	MED12	CHD4	PTDSS1	MKS1	SPECC1L	UBR1	EFNB1	PBX1	DHCR7	CREBBP	MAMLD1	SOX9	BCOR
HP_KYPHOSIS	http://www.gsea-msigdb.org/gsea/msigdb/cards/HP_KYPHOSIS	SOX9	ROR2	ATRX	SETBP1	PTPN11	TCTN3	LMNA	FGFR3	FLNA	PTDSS1	CUL7	BCOR	DHCR7
GOBP_ORGANIC_HYDROXY_COMPOUND_BIOSYNTHETIC_PROCESS	http://www.gsea-msigdb.org/gsea/msigdb/cards/GOBP_ORGANIC_HYDROXY_COMPOUND_BIOSYNTHETIC_PROCESS	AKR1C4	CYP19A1	DHCR7	DHCR24	HSD17B3	LHCGR	WNT4	POR	STAR	WNT5A	H6PD	ZEB2
YCATTAA_UNKNOWN	http://www.gsea-msigdb.org/gsea/msigdb/cards/YCATTAA_UNKNOWN	HESX1	LMNA	BNC2	PDE4D	PITX2	HOXA10	BCOR	RBBP8	FGF10	GNRH1	HOXB6
MIR607	http://www.gsea-msigdb.org/gsea/msigdb/cards/MIR607	NEK1	GRIP1	PTPN11	TMEM70	CEP41	MAMLD1	ZEB2	PBX1	LHCGR	ATRX
GOBP_REGULATION_OF_IMMUNE_SYSTEM_PROCESS	http://www.gsea-msigdb.org/gsea/msigdb/cards/GOBP_REGULATION_OF_IMMUNE_SYSTEM_PROCESS	CREBBP	CYP19A1	EFNB1	FGF10	GLI3	HFE	MAP3K1	ROR2	PDE4D	EPG5	PTPN11	BMP4	SOS1	SOX9	VAMP7	WNT5A
HP_ABNORMAL_INFLAMMATORY_RESPONSE	http://www.gsea-msigdb.org/gsea/msigdb/cards/HP_ABNORMAL_INFLAMMATORY_RESPONSE	ZEB2	BCOR	LMNA	TP63	SETBP1	FAT4	FGFR3	DNMT3B	FGFR1	DHCR7	CREBBP	FGF10	IRF6	LHCGR	FGFR2	ROR2	FLNA	AR	BMP4	H6PD	EPG5	NR3C1	WNT4	BNC2	CHD7	WDR35
HP_ABNORMALITY_OF_THE_KNEE	http://www.gsea-msigdb.org/gsea/msigdb/cards/HP_ABNORMALITY_OF_THE_KNEE	FGFR3	ZEB2	GLI3	FLNA	EVC2	ATRX	EVC	SCARF2	CREBBP	KAT6B	ESCO2	BCOR	HS6ST1	CYP19A1	PTDSS1	TCTN3
HP_INTESTINAL_MALROTATION	http://www.gsea-msigdb.org/gsea/msigdb/cards/HP_INTESTINAL_MALROTATION	WNT4	BCOR	MYRF	FGFR2	CREBBP	NEK1	DHCR7	MKS1	TP63	FLNA	DHCR24	MED12	DYNC2H1	ZFPM2
GOBP_NEGATIVE_REGULATION_OF_NUCLEOBASE_CONTAINING_COMPOUND_METABOLIC_PROCESS	http://www.gsea-msigdb.org/gsea/msigdb/cards/GOBP_NEGATIVE_REGULATION_OF_NUCLEOBASE_CONTAINING_COMPOUND_METABOLIC_PROCESS	CDKN1C	TWIST2	CREBBP	DMRT1	DNMT3B	FGFR2	FLNA	ZFPM2	KAT6B	GLI3	NR3C1	AR	ATF3	WNT4	ATRX	BCOR	RBBP8	SALL1	BMP4	SOX9	FOXL2	WFS1	WNT5A	CBX2	TP63	HESX1	ZEB2
HP_HYPERGONADOTROPIC_HYPOGONADISM	http://www.gsea-msigdb.org/gsea/msigdb/cards/HP_HYPERGONADOTROPIC_HYPOGONADISM	CYP19A1	CYB5A	SOX9	ZFPM2	WWOX	LEPR	LMNA	FOXL2	MAP3K1	VAMP7	LHCGR
GOBP_LOCOMOTION	http://www.gsea-msigdb.org/gsea/msigdb/cards/GOBP_LOCOMOTION	SEMA3A	TWIST2	TTC8	CYP19A1	DMRT1	EFNB1	FGF10	FGFR1	TRIM32	FLNA	NSMF	GLI3	GNRH1	ANOS1	LMNA	ROR2	OPHN1	PITX2	WNT4	PTPN11	BBS2	BBS4	BMP4	SOS1	SOX9	WNT5A	MKKS	ZEB2
HP_ABNORMALITY_OF_SKIN_PIGMENTATION	http://www.gsea-msigdb.org/gsea/msigdb/cards/HP_ABNORMALITY_OF_SKIN_PIGMENTATION	SOS1	TP63	HFE	STAR	LMNA	CYP11A1	FGFR3	PDE4D	TWIST2	ESCO2	FGFR2	EPG5	HCCS	RBBP8	PCNT	CDKN1C	PTPN11	UBR1	CREBBP	MED12	FGFR1	FLNA	SETBP1
HP_ABNORMALITY_OF_NEURONAL_MIGRATION	http://www.gsea-msigdb.org/gsea/msigdb/cards/HP_ABNORMALITY_OF_NEURONAL_MIGRATION	FGFR1	TCTN3	CEP41	ZEB2	FIG4	TRAIP	FAT4	MED12	FLNA	NEK1	DHCR7	MKS1	DHCR24	KAT6B	PEX1	EPG5	FGFR3	FRAS1	HSD17B4
HP_ABNORMAL_DERMATOGLYPHICS	http://www.gsea-msigdb.org/gsea/msigdb/cards/HP_ABNORMAL_DERMATOGLYPHICS	PEX1	SPECC1L	BMP4	SOS1	FGFR2	CKAP2L	CHD7	FIG4	ROR2	MED12	FGFR3	TP63	PTPN11	BCOR	UBR1	SETBP1	CREBBP	RIPK4	DHCR7	ESCO2	FLNA	B3GLCT	KAT6B
LAKE_ADULT_KIDNEY_C5_PROXIMAL_TUBULE_EPITHELIAL_CELLS_STRESS_INFLAM	http://www.gsea-msigdb.org/gsea/msigdb/cards/LAKE_ADULT_KIDNEY_C5_PROXIMAL_TUBULE_EPITHELIAL_CELLS_STRESS_INFLAM	NSMF	BCOR	PDE4D	BBS9	OPHN1	POR	KAT6B	WWOX	FRAS1	CREBBP
BLALOCK_ALZHEIMERS_DISEASE_UP	http://www.gsea-msigdb.org/gsea/msigdb/cards/BLALOCK_ALZHEIMERS_DISEASE_UP	FGFR1	FGFR3	HFE	MYRF	PDE4D	KAT6B	AMH	FLNA	WWOX	LMNA	WFS1	CYP11A1	CDKN1C	NEK1	PSMC3IP	CREBBP	SOX9
GOBP_CYTOSKELETON_ORGANIZATION	http://www.gsea-msigdb.org/gsea/msigdb/cards/GOBP_CYTOSKELETON_ORGANIZATION	TTC8	FGF10	TRIM32	FLNA	SPECC1L	LMNA	MID1	OPHN1	PCNT	WNT4	ATRX	BBS2	BBS4	SOX9	MKKS	CUL7
GOBP_ORGANIC_HYDROXY_COMPOUND_METABOLIC_PROCESS	http://www.gsea-msigdb.org/gsea/msigdb/cards/GOBP_ORGANIC_HYDROXY_COMPOUND_METABOLIC_PROCESS	AKR1C4	CYP11A1	CYP19A1	AKR1C2	DHCR7	DHCR24	HSD17B3	LEPR	LHCGR	WNT4	POR	STAR	WNT5A	H6PD	ZEB2
GOMF_SIGNALING_RECEPTOR_BINDING	http://www.gsea-msigdb.org/gsea/msigdb/cards/GOMF_SIGNALING_RECEPTOR_BINDING	SEMA3A	EFNB1	FGF10	FGFR1	FLNA	AMH	GNRH1	RSPO1	HFE	AR	ROR2	OPHN1	PDE4D	WNT4	PTPN11	BMP4	WNT5A
HP_PECTUS_EXCAVATUM	http://www.gsea-msigdb.org/gsea/msigdb/cards/HP_PECTUS_EXCAVATUM	ROR2	ZEB2	PTPN11	WNT5A	FGFR3	EFNB1	SOS1	SPECC1L	TCTN3	FLNA	BCOR	WDR35	LMNA	CUL7	MED12	SCARF2	HSD17B4	CREBBP	B3GLCT
HP_AUTISTIC_BEHAVIOR	http://www.gsea-msigdb.org/gsea/msigdb/cards/HP_AUTISTIC_BEHAVIOR	CREBBP	PDE4D	MED12	WWOX	WFS1	FGFR1	HESX1	ATRX	CHD7	DHCR7	ZFPM2	OPHN1	BCOR	SPECC1L
GOBP_GAMETE_GENERATION	http://www.gsea-msigdb.org/gsea/msigdb/cards/GOBP_GAMETE_GENERATION	DMRT1	MCM9	AMH	HOXA10	AR	WNT4	ATRX	BBS2	BBS4	BMP4	SOS1	SOX9	FOXL2	MKKS	TP63
HP_ABNORMALITY_OF_THE_HAIRLINE	http://www.gsea-msigdb.org/gsea/msigdb/cards/HP_ABNORMALITY_OF_THE_HAIRLINE	TWIST2	PTPN11	MID1	EFNB1	SOS1	FGFR2	WNT4	SPECC1L	FGFR3	PEX1	FRAS1	CREBBP
HP_JOINT_HYPERFLEXIBILITY	http://www.gsea-msigdb.org/gsea/msigdb/cards/HP_JOINT_HYPERFLEXIBILITY	FGFR1	RBBP8	EFNB1	SOS1	TRAIP	PCNT	LMNA	PTPN11	FLNA	PTDSS1	MED12	FGFR3	CUL7	WDR35	KAT6B
HP_ABNORMALITY_OF_THE_CHIN	http://www.gsea-msigdb.org/gsea/msigdb/cards/HP_ABNORMALITY_OF_THE_CHIN	ZEB2	FIG4	FGFR2	LMNA	CHD7	PTPN11	PDE4D	CUL7	PTDSS1	TWIST2	FGFR1	SPECC1L	OPHN1	FLNA	SETBP1	MED12
HP_THIN_UPPER_LIP_VERMILION	http://www.gsea-msigdb.org/gsea/msigdb/cards/HP_THIN_UPPER_LIP_VERMILION	ROR2	MID1	PITX2	IRF6	CREBBP	WNT5A	B3GLCT	SPECC1L	PDE4D	ATRX	OPHN1	PBX1	MED12	SETBP1
BRUINS_UVC_RESPONSE_VIA_TP53_GROUP_A	http://www.gsea-msigdb.org/gsea/msigdb/cards/BRUINS_UVC_RESPONSE_VIA_TP53_GROUP_A	HSD17B3	WNT5A	PCNT	MAP3K1	HESX1	CYP11A1	ATF3	NR3C1	ZEB2	STAG3	DHCR7
HP_ABNORMAL_MALE_REPRODUCTIVE_SYSTEM_PHYSIOLOGY	http://www.gsea-msigdb.org/gsea/msigdb/cards/HP_ABNORMAL_MALE_REPRODUCTIVE_SYSTEM_PHYSIOLOGY	GNRH1	SEMA3A	ANOS1	HFE	WDR11	STAR	WWOX	AR	HESX1	WFS1	ZFPM2	FGFR1	NSMF	FGFR3	SOX9	MAP3K1	HS6ST1	CHD7	VAMP7	IL17RD	LHCGR	NR3C1	POR
HP_ABNORMALITY_OF_THE_NASAL_DORSUM	http://www.gsea-msigdb.org/gsea/msigdb/cards/HP_ABNORMALITY_OF_THE_NASAL_DORSUM	LMNA	PEX1	FGFR1	RBBP8	TCTN3	FGFR3	ZEB2	FGFR2	EFNB1	TRAIP	PCNT	SOX9	CREBBP	PTPN11	FBXL4	UBR1	GLI3	HESX1	MKS1	TWIST2	PDE4D	ATRX	GRIP1
GOMF_TRANSCRIPTION_COREGULATOR_ACTIVITY	http://www.gsea-msigdb.org/gsea/msigdb/cards/GOMF_TRANSCRIPTION_COREGULATOR_ACTIVITY	CREBBP	DNMT3B	TRIM32	ZFPM2	KAT6B	PSMC3IP	WWOX	WNT4	BCOR	RBBP8	MED12
HP_MALE_PSEUDOHERMAPHRODITISM	http://www.gsea-msigdb.org/gsea/msigdb/cards/HP_MALE_PSEUDOHERMAPHRODITISM	CYP11A1	CYB5A	HCCS	MAP3K1	HHAT	TCTN3	AMH	HSD17B3	SOX9	AR	ATRX	AKR1C4	CBX2	DMRT1	AKR1C2	MKS1
HP_FLAT_FACE	http://www.gsea-msigdb.org/gsea/msigdb/cards/HP_FLAT_FACE	FAT4	PDE4D	PEX1	DNMT3B	FGFR2	ROR2	SOX9	FLNA	FGFR3	TMEM70	ATRX	CREBBP	WNT5A
GOBP_MICROTUBULE_BASED_PROCESS	http://www.gsea-msigdb.org/gsea/msigdb/cards/GOBP_MICROTUBULE_BASED_PROCESS	BBS12	FGF10	FLNA	LMNA	MID1	PCNT	PEX1	ATRX	WDR35	BBS2	BBS4	DYNC2H1	MKKS	CUL7
GOBP_RESPONSE_TO_NITROGEN_COMPOUND	http://www.gsea-msigdb.org/gsea/msigdb/cards/GOBP_RESPONSE_TO_NITROGEN_COMPOUND	CYP11A1	UBR1	FLNA	NSMF	LHCGR	POR	ATRX	EPG5	PTPN11	SOX9	WFS1
HP_ABNORMAL_ELASTICITY_OF_SKIN	http://www.gsea-msigdb.org/gsea/msigdb/cards/HP_ABNORMAL_ELASTICITY_OF_SKIN	LMNA	PEX1	FLNA	PITX2	FIG4	TWIST2	FGFR2	WDR35	FGFR3	PTPN11	PTDSS1	FGF10
HP_ABNORMALITY_OF_THE_CEREBRAL_SUBCORTEX	http://www.gsea-msigdb.org/gsea/msigdb/cards/HP_ABNORMALITY_OF_THE_CEREBRAL_SUBCORTEX	TCTN3	CEP41	ZEB2	FIG4	MED12	SETBP1	CYP11A1	FBXL4	WDR35	FGFR3	MKS1	PTDSS1	WWOX	KAT6B	TOE1	MID1	BMP4	FGFR1	B3GLCT	CYB5A	HESX1	ATRX	DYNC2H1	PCNT	FAT4	HCCS	SALL1	FGFR2	SPECC1L	DHCR7	CREBBP	BCOR	DHCR24	GLI3	PEX1	EPG5	EFNB1	TMEM70	OPHN1	HSD17B4
GOCC_ORGANELLE_SUBCOMPARTMENT	http://www.gsea-msigdb.org/gsea/msigdb/cards/GOCC_ORGANELLE_SUBCOMPARTMENT	B3GLCT	CYB5A	CYP19A1	DHCR7	DHCR24	FLNA	GRIP1	HSD17B3	POR	WDR11	HHAT	VAMP7	MYRF	WFS1	PTDSS1
HP_GAIT_DISTURBANCE	http://www.gsea-msigdb.org/gsea/msigdb/cards/HP_GAIT_DISTURBANCE	SEMA3A	TCTN3	CEP41	ZEB2	LMNA	WWOX	HS6ST1	FGFR1	OPHN1	ARL6	MKS1	FIG4	AR	TRIM32	ANOS1	HSD17B4	FLNA	WDR11	MED12	CHD4	HESX1	CREBBP	CHD7	IL17RD
HP_ABNORMALITY_OF_ADRENAL_PHYSIOLOGY	http://www.gsea-msigdb.org/gsea/msigdb/cards/HP_ABNORMALITY_OF_ADRENAL_PHYSIOLOGY	PEX1	BCOR	GLI3	VAMP7	STAR	WWOX	CYP11A1	ZFPM2	HSD17B4	SOX9	NR3C1	POR	MAP3K1	TCTN3
MIR5688	http://www.gsea-msigdb.org/gsea/msigdb/cards/MIR5688	HOXA10	HCCS	PDE4D	CREBBP	MKS1	MED12	HESX1	TRIM32	DMRT1	BNC2
HP_CUPPED_EAR	http://www.gsea-msigdb.org/gsea/msigdb/cards/HP_CUPPED_EAR	FRAS1	FOXL2	RIPK4	FGFR2	MED12	FGFR3	DHCR24	BCOR	FGF10	CHD4	ZEB2	CHD7
GOBP_PROTEIN_CATABOLIC_PROCESS	http://www.gsea-msigdb.org/gsea/msigdb/cards/GOBP_PROTEIN_CATABOLIC_PROCESS	UBR1	TRIM32	FLNA	FBXL4	HFE	OPHN1	BBS7	SOX9	WFS1	WNT5A	CUL7
RYBP_TARGET_GENES	http://www.gsea-msigdb.org/gsea/msigdb/cards/RYBP_TARGET_GENES	DNMT3B	GLI3	PDE4D	NR3C1	TCTN3	WDR11	VAMP7	BMP4	PTDSS1	PCNT	ZEB2	BNC2	MED12	WWOX	HOXA10
HP_ADRENAL_INSUFFICIENCY	http://www.gsea-msigdb.org/gsea/msigdb/cards/HP_ADRENAL_INSUFFICIENCY	PEX1	CYP11A1	ZFPM2	BCOR	GLI3	VAMP7	HSD17B4	SOX9	NR3C1	STAR	WWOX	POR	MAP3K1	TCTN3
HP_ABNORMALITY_OF_UPPER_LIP_VERMILLION	http://www.gsea-msigdb.org/gsea/msigdb/cards/HP_ABNORMALITY_OF_UPPER_LIP_VERMILLION	FAT4	ROR2	CREBBP	ATRX	SPECC1L	PDE4D	PBX1	MED12	TOE1	B3GLCT	TWIST2	MID1	PITX2	IRF6	WNT5A	FGFR1	OPHN1	SETBP1
HP_ABNORMALITY_OF_THE_SCROTUM	http://www.gsea-msigdb.org/gsea/msigdb/cards/HP_ABNORMALITY_OF_THE_SCROTUM	MAMLD1	SOX9	MYRF	ZEB2	CDKN1C	BMP4	FREM2	EFNB1	VAMP7	IRF6	GRIP1	CYB5A	SALL1	FAT4	TOE1	SPECC1L	KAT6B	TWIST2	WWOX	AR	MED12	ATRX	CHD7	FGFR2	POR	OPHN1	ZFPM2	GLI3	DHCR7	SETBP1	FRAS1	TSPYL1	CREBBP	MAP3K1
HP_FAILURE_TO_THRIVE	http://www.gsea-msigdb.org/gsea/msigdb/cards/HP_FAILURE_TO_THRIVE	TCTN3	LMNA	DHCR24	ZEB2	TMEM70	FIG4	HESX1	STAR	SETBP1	CYP11A1	FBXL4	FGFR1	FLNA	WWOX	UBR1	PEX1	DNMT3B	BMP4	WDR11	EPG5	CYB5A	HCCS	EVC	CREBBP	PTDSS1	KAT6B	TWIST2	SALL1	TALDO1	DHCR7	EVC2	PTPN11	CHD7	SOX9	HSD17B4	MKKS
GOBP_SEX_DIFFERENTIATION	http://www.gsea-msigdb.org/gsea/msigdb/cards/GOBP_SEX_DIFFERENTIATION	MAMLD1	SEMA3A	CYP19A1	DHCR24	DMRT1	FGF10	ZFPM2	AMH	GNRH1	HOXA10	HSD17B3	HSD17B4	AR	LHCGR	ROR2	PBX1	WNT4	ATRX	CHD7	PTPN11	SALL1	SOX9	FOXL2	WNT5A	MKKS	CBX2	TP63	HESX1
HP_TALIPES_EQUINOVARUS	http://www.gsea-msigdb.org/gsea/msigdb/cards/HP_TALIPES_EQUINOVARUS	DHCR24	SOX9	TP63	TRAIP	GLI3	FAT4	IRF6	ATRX	EVC2	HSD17B4	SETBP1	EVC	SCARF2	FLNA	KAT6B	PEX1	BCOR	TWIST2	RIPK4	DYNC2H1	POR
HP_ABNORMALITY_OF_REFRACTION	http://www.gsea-msigdb.org/gsea/msigdb/cards/HP_ABNORMALITY_OF_REFRACTION	ZEB2	CREBBP	FOXL2	PDE4D	NEK1	FGFR3	TWIST2	BMP4	ATRX	CHD4	WDR35	ARL6	PITX2	B3GLCT	PTPN11	PCNT	TTC8	BBS9	FLNA
HP_GERM_CELL_NEOPLASIA	http://www.gsea-msigdb.org/gsea/msigdb/cards/HP_GERM_CELL_NEOPLASIA	AR	FGFR3	SOX9	MAP3K1	ZFPM2	WWOX	FGFR2	CDKN1C	SETBP1	VAMP7
HP_ABNORMAL_CIRCULATING_GONADOTROPIN_CONCENTRATION	http://www.gsea-msigdb.org/gsea/msigdb/cards/HP_ABNORMAL_CIRCULATING_GONADOTROPIN_CONCENTRATION	FOXL2	CYP11A1	HSD17B4	ZFPM2	VAMP7	CBX2	AR	GNRH1	CYB5A	SOX9	HESX1	WWOX	POR	MAP3K1	ANOS1	LHCGR	STAG3	PSMC3IP
HP_DECREASED_CIRCULATING_ANDROGEN_CONCENTRATION	http://www.gsea-msigdb.org/gsea/msigdb/cards/HP_DECREASED_CIRCULATING_ANDROGEN_CONCENTRATION	GNRH1	CHD7	CYP11A1	HS6ST1	CYB5A	SOX9	ZFPM2	WWOX	LEPR	HFE	POR	MAP3K1	WDR11	FGFR1	VAMP7	NSMF
GOBP_MAPK_CASCADE	http://www.gsea-msigdb.org/gsea/msigdb/cards/GOBP_MAPK_CASCADE	SEMA3A	FGF10	FGFR1	FGFR3	FGFR2	AR	MAP3K1	MID1	ATF3	ROR2	PTPN11	BMP4	SOX9	WNT5A	HESX1
HP_ABNORMALITY_OF_PRIMARY_TEETH	http://www.gsea-msigdb.org/gsea/msigdb/cards/HP_ABNORMALITY_OF_PRIMARY_TEETH	FIG4	FGFR1	FLNA	IRF6	UBR1	FGFR3	LMNA	FGFR2	BCOR	FGF10
HP_HYPOPLASIA_OF_TEETH	http://www.gsea-msigdb.org/gsea/msigdb/cards/HP_HYPOPLASIA_OF_TEETH	FGFR1	IRF6	UBR1	FGFR3	PEX1	FGF10	CREBBP	PCNT	NEK1	FGFR2	LMNA
MIR1277_5P	http://www.gsea-msigdb.org/gsea/msigdb/cards/MIR1277_5P	NEK1	NR3C1	FGFR2	FGFR1	CREBBP	BMP4	ZEB2	HESX1	BBS7	SOX9
HP_ABNORMAL_REFLEX	http://www.gsea-msigdb.org/gsea/msigdb/cards/HP_ABNORMAL_REFLEX	ZEB2	WWOX	TOE1	MKS1	LMNA	NEK1	FIG4	AR	ATRX	HSD17B4	MED12	PEX1	HESX1	ARL6	TSPYL1	TTC8	CREBBP	BBS2	TRIM32
HP_ABNORMALITY_OF_SECONDARY_SEXUAL_HAIR	http://www.gsea-msigdb.org/gsea/msigdb/cards/HP_ABNORMALITY_OF_SECONDARY_SEXUAL_HAIR	FOXL2	WDR11	AR	GNRH1	FAT4	CYB5A	SOX9	MAP3K1	ZFPM2	WWOX	TP63	HESX1	ANOS1	VAMP7	PSMC3IP
HP_JOINT_LAXITY	http://www.gsea-msigdb.org/gsea/msigdb/cards/HP_JOINT_LAXITY	GNRH1	HS6ST1	FGFR3	WDR11	FLNA	CHD7	FAT4	MKS1	PDE4D	TCTN3	WDR35	UBR1	EFNB1	CREBBP	FGFR1	MED12	NSMF	B3GLCT
HP_LONG_FINGERS	http://www.gsea-msigdb.org/gsea/msigdb/cards/HP_LONG_FINGERS	POR	ZEB2	FGFR3	FIG4	ATRX	PSMC3IP	FGFR2	FLNA	MED12	SCARF2	CHD4
HP_ONSET	http://www.gsea-msigdb.org/gsea/msigdb/cards/HP_ONSET	LMNA	TMEM70	FAT4	TOE1	AR	CYB5A	EPG5	WFS1	OPHN1	RIPK4	MKS1	SPECC1L	PDE4D	SOS1	FLNA	ARL6	HSD17B4	BBS9
GRAESSMANN_APOPTOSIS_BY_DOXORUBICIN_UP	http://www.gsea-msigdb.org/gsea/msigdb/cards/GRAESSMANN_APOPTOSIS_BY_DOXORUBICIN_UP	TRIM32	PTPN11	HSD17B4	WFS1	HS6ST1	IRF6	RIPK4	ATF3	PSMC3IP	EFNB1
HP_IRREGULAR_HYPERPIGMENTATION	http://www.gsea-msigdb.org/gsea/msigdb/cards/HP_IRREGULAR_HYPERPIGMENTATION	ESCO2	CDKN1C	TP63	PCNT	LMNA	MED12	FGFR1	PTPN11	UBR1	FGFR3	RBBP8	TWIST2	CREBBP	SETBP1
HP_ARNOLD_CHIARI_MALFORMATION	http://www.gsea-msigdb.org/gsea/msigdb/cards/HP_ARNOLD_CHIARI_MALFORMATION	FGFR2	POR	FGFR3	CREBBP	ZEB2	MKS1	FGFR1	FLNA	CHD4	SALL1	SETBP1
GOBP_ENZYME_LINKED_RECEPTOR_PROTEIN_SIGNALING_PATHWAY	http://www.gsea-msigdb.org/gsea/msigdb/cards/GOBP_ENZYME_LINKED_RECEPTOR_PROTEIN_SIGNALING_PATHWAY	CDKN1C	CREBBP	DMRT1	EFNB1	FGF10	FGFR1	FGFR3	FGFR2	AMH	HFE	AR	ROR2	WNT4	IL17RD	PTPN11	BMP4	SOS1	SOX9	WNT5A	HESX1	ZEB2
HP_ABNORMALITY_OF_FEMUR_MORPHOLOGY	http://www.gsea-msigdb.org/gsea/msigdb/cards/HP_ABNORMALITY_OF_FEMUR_MORPHOLOGY	FGFR3	SOX9	GLI3	LMNA	ATRX	POR	CHD7	FLNA	PDE4D	SETBP1	SCARF2	CREBBP	FGFR2	WNT5A	PCNT	HESX1	DYNC2H1	CHD4
GRAESSMANN_APOPTOSIS_BY_DOXORUBICIN_DN	http://www.gsea-msigdb.org/gsea/msigdb/cards/GRAESSMANN_APOPTOSIS_BY_DOXORUBICIN_DN	TTC8	BBS2	PBX1	HARS2	MKKS	BBS9	DHCR7	CHD4	NR3C1	WWOX	PTPN11	CHD7	TOE1	TCTN3	MAP3K1	FGFR1	MED12	ZEB2	DHCR24	OPHN1	WNT5A	ATRX	UBR1	CEP41
HP_SHORT_ATTENTION_SPAN	http://www.gsea-msigdb.org/gsea/msigdb/cards/HP_SHORT_ATTENTION_SPAN	CDKN1C	MED12	CHD7	FGFR1	CREBBP	WWOX	FGFR3	OPHN1	LHCGR	SETBP1	DHCR7	PCNT
HP_AZOOSPERMIA	http://www.gsea-msigdb.org/gsea/msigdb/cards/HP_AZOOSPERMIA	GNRH1	HS6ST1	ZFPM2	HFE	WDR11	FGFR1	VAMP7	NSMF	CHD7	AR	FGFR3	SEMA3A	SOX9	STAR	WWOX	MAP3K1	ANOS1
REACTOME_METABOLISM_OF_STEROIDS	http://www.gsea-msigdb.org/gsea/msigdb/cards/REACTOME_METABOLISM_OF_STEROIDS	CREBBP	DHCR24	HSD17B3	HSD17B4	CYP19A1	CYP11A1	STAR	AKR1C2	DHCR7	AKR1C4
HP_DYSPNEA	http://www.gsea-msigdb.org/gsea/msigdb/cards/HP_DYSPNEA	BCOR	LMNA	SETBP1	ZFPM2	FGFR2	CREBBP	ATRX	FGFR1	SOX9	CYB5A	NEK1	HCCS	FIG4
REACTOME_DISEASES_OF_SIGNAL_TRANSDUCTION_BY_GROWTH_FACTOR_RECEPTORS_AND_SECOND_MESSENGERS	http://www.gsea-msigdb.org/gsea/msigdb/cards/REACTOME_DISEASES_OF_SIGNAL_TRANSDUCTION_BY_GROWTH_FACTOR_RECEPTORS_AND_SECOND_MESSENGERS	CREBBP	MAMLD1	HHAT	FGFR2	FGFR3	FGF10	FGFR1	SOS1	LMNA	PTPN11
MAFG_TARGET_GENES	http://www.gsea-msigdb.org/gsea/msigdb/cards/MAFG_TARGET_GENES	HSD17B4	LMNA	ZFPM2	CHD4	PDE4D	SOS1	POR	CYP19A1	ROR2	ZEB2	TALDO1	WWOX
GOBP_NEGATIVE_REGULATION_OF_CELLULAR_COMPONENT_ORGANIZATION	http://www.gsea-msigdb.org/gsea/msigdb/cards/GOBP_NEGATIVE_REGULATION_OF_CELLULAR_COMPONENT_ORGANIZATION	SEMA3A	DMRT1	FLNA	AR	LMNA	MID1	ATRX	BBS4	BMP4	SOX9	WNT5A	MKKS
HP_ABNORMAL_CIRCULATING_METABOLITE_CONCENTRATION	http://www.gsea-msigdb.org/gsea/msigdb/cards/HP_ABNORMAL_CIRCULATING_METABOLITE_CONCENTRATION	LMNA	TMEM70	CYP11A1	FAT4	FBXL4	FGFR3	UBR1	HFE	DHCR7	DNMT3B	IRF6	FGFR1	AR	PEX1	TRIM32	CYP19A1	CDKN1C	DHCR24	MKS1	STAR	RSPO1	PDE4D	NR3C1	LEPR	CHD7	TALDO1	WDR35	HSD17B4
GOCC_NUCLEAR_BODY	http://www.gsea-msigdb.org/gsea/msigdb/cards/GOCC_NUCLEAR_BODY	MAMLD1	TOE1	CREBBP	SETBP1	FBXL4	GLI3	NR3C1	HOXA4	AR	LMNA	ATRX
HP_ABNORMALITY_OF_THE_SENSE_OF_SMELL	http://www.gsea-msigdb.org/gsea/msigdb/cards/HP_ABNORMALITY_OF_THE_SENSE_OF_SMELL	FGFR1	HS6ST1	SEMA3A	ANOS1	IL17RD	HESX1	SOX9	CHD7	FGFR3	FGF10	GNRH1	WDR11	FGFR2	NSMF	PTPN11
HP_AGANGLIONIC_MEGACOLON	http://www.gsea-msigdb.org/gsea/msigdb/cards/HP_AGANGLIONIC_MEGACOLON	MKKS	ARL6	BCOR	CEP41	ZEB2	DHCR7	MKS1	CREBBP	ATRX	SETBP1
HP_ABNORMALITY_OF_THE_MUSCULATURE_OF_THE_LIMBS	http://www.gsea-msigdb.org/gsea/msigdb/cards/HP_ABNORMALITY_OF_THE_MUSCULATURE_OF_THE_LIMBS	LMNA	PTPN11	ATRX	CUL7	WWOX	FGF10	AR	FGFR2	FLNA	TRIM32	FGFR3
HP_MOTOR_DELAY	http://www.gsea-msigdb.org/gsea/msigdb/cards/HP_MOTOR_DELAY	LMNA	MYRF	ZEB2	MED12	CREBBP	HSD17B4	NEK1	FLNA	FIG4	KAT6B	EPG5	OPHN1	SETBP1	POR	WWOX	FGFR3	CDKN1C	PBX1	BCOR
GOBP_DEVELOPMENT_OF_PRIMARY_SEXUAL_CHARACTERISTICS	http://www.gsea-msigdb.org/gsea/msigdb/cards/GOBP_DEVELOPMENT_OF_PRIMARY_SEXUAL_CHARACTERISTICS	MAMLD1	SEMA3A	CYP19A1	DMRT1	ZFPM2	AMH	GNRH1	HOXA10	HSD17B4	AR	LHCGR	WNT4	ATRX	SALL1	SOX9	FOXL2	WNT5A	MKKS	CBX2	HESX1
MIR95_5P	http://www.gsea-msigdb.org/gsea/msigdb/cards/MIR95_5P	NR3C1	SETBP1	FGFR3	B3GLCT	PDE4D	WDR35	PTPN11	ANOS1	FAT4	TWIST2	WNT4
GOBP_CHROMATIN_ORGANIZATION	http://www.gsea-msigdb.org/gsea/msigdb/cards/GOBP_CHROMATIN_ORGANIZATION	CDKN1C	CHD4	KAT6B	NR3C1	ATRX	BCOR	CHD7	SOX9	TSPYL1	CBX2	TP63
MIR524_5P	http://www.gsea-msigdb.org/gsea/msigdb/cards/MIR524_5P	BCOR	UBR1	FGFR2	AR	MAMLD1	GLI3	ZEB2	MYRF	PBX1	SOX9	SOS1
GOBP_REGULATION_OF_CELLULAR_LOCALIZATION	http://www.gsea-msigdb.org/gsea/msigdb/cards/GOBP_REGULATION_OF_CELLULAR_LOCALIZATION	FLNA	GLI3	HFE	AR	LMNA	PCNT	PDE4D	CHD7	PTPN11	BMP4	VAMP7
MIR520D_5P	http://www.gsea-msigdb.org/gsea/msigdb/cards/MIR520D_5P	BCOR	UBR1	FGFR2	AR	MAMLD1	GLI3	ZEB2	MYRF	PBX1	SOX9	SOS1
HP_ABNORMALITY_OF_SKELETAL_MATURATION	http://www.gsea-msigdb.org/gsea/msigdb/cards/HP_ABNORMALITY_OF_SKELETAL_MATURATION	GNRH1	SEMA3A	RBBP8	ANOS1	ZEB2	WDR11	SOS1	WWOX	HESX1	PSMC3IP	PTPN11	PDE4D	CYP11A1	ATRX	UBR1	ZFPM2	CUL7	CDKN1C	MCM9	FGFR1	NSMF	PTDSS1	EVC2	CREBBP	SOX9	MAP3K1	HS6ST1	PEX1	GLI3	ROR2	LEPR	CHD7	VAMP7	CYP19A1	TRAIP	PCNT	CYB5A	WNT5A	EVC	IL17RD	CKAP2L	LHCGR	HSD17B4	POR
GOBERT_OLIGODENDROCYTE_DIFFERENTIATION_DN	http://www.gsea-msigdb.org/gsea/msigdb/cards/GOBERT_OLIGODENDROCYTE_DIFFERENTIATION_DN	OPHN1	ZEB2	DNMT3B	ATF3	WDR35	CYB5A	FGFR2	MYRF	CHD4	PEX1
HP_BOWING_OF_THE_LEGS	http://www.gsea-msigdb.org/gsea/msigdb/cards/HP_BOWING_OF_THE_LEGS	POR	BCOR	FGFR3	SOX9	ZEB2	HS6ST1	PCNT	SETBP1	FLNA	EVC2	FGFR2	ATRX	EVC	CYP19A1	SCARF2	DYNC2H1	TCTN3
GOBP_PROTEIN_CONTAINING_COMPLEX_ORGANIZATION	http://www.gsea-msigdb.org/gsea/msigdb/cards/GOBP_PROTEIN_CONTAINING_COMPLEX_ORGANIZATION	CREBBP	BBS12	TRIM32	KAT6B	HCCS	HFE	MID1	ATRX	TMEM70	EPG5	PTPN11	BBS4	SOX9	VAMP7	TSPYL1	BBS10	MKKS	ARL6	TP63
HP_FUNCTIONAL_ABNORMALITY_OF_MALE_INTERNAL_GENITALIA	http://www.gsea-msigdb.org/gsea/msigdb/cards/HP_FUNCTIONAL_ABNORMALITY_OF_MALE_INTERNAL_GENITALIA	GNRH1	HS6ST1	WDR11	VAMP7	CHD7	SEMA3A	STAR	WWOX	AR	ANOS1	WFS1	SOX9	ZFPM2	LHCGR	HFE	FGFR1	NSMF	FGFR3	NR3C1	POR	MAP3K1
HP_CAFE_AU_LAIT_SPOT	http://www.gsea-msigdb.org/gsea/msigdb/cards/HP_CAFE_AU_LAIT_SPOT	ESCO2	CDKN1C	TP63	PCNT	MED12	PTPN11	UBR1	RBBP8	TWIST2	CREBBP	SETBP1
ZNF350_TARGET_GENES	http://www.gsea-msigdb.org/gsea/msigdb/cards/ZNF350_TARGET_GENES	STAG3	SOX9	FREM2	BBS10	CHD4	PDE4D	KAT6B	PCNT	PBX1	MCM9
GOBP_SMALL_MOLECULE_METABOLIC_PROCESS	http://www.gsea-msigdb.org/gsea/msigdb/cards/GOBP_SMALL_MOLECULE_METABOLIC_PROCESS	AKR1C4	B3GLCT	CYP11A1	CYP19A1	AKR1C2	DHCR7	DHCR24	HARS2	HSD17B3	HSD17B4	LEPR	LHCGR	ATF3	PDE4D	WNT4	POR	SOX9	STAR	H6PD
GOBP_ORGANONITROGEN_COMPOUND_CATABOLIC_PROCESS	http://www.gsea-msigdb.org/gsea/msigdb/cards/GOBP_ORGANONITROGEN_COMPOUND_CATABOLIC_PROCESS	UBR1	TRIM32	FLNA	FBXL4	HFE	OPHN1	PDE4D	BBS7	SOX9	WFS1	WNT5A	CUL7
HP_ABNORMALITY_OF_THE_NASAL_TIP	http://www.gsea-msigdb.org/gsea/msigdb/cards/HP_ABNORMALITY_OF_THE_NASAL_TIP	FGFR1	TCTN3	ZEB2	TWIST2	LMNA	SETBP1	PDE4D	ATRX	EFNB1	MED12	CUL7	KAT6B	BCOR	TP63	FLNA	POR	EPG5
MURARO_PANCREAS_DUCTAL_CELL	http://www.gsea-msigdb.org/gsea/msigdb/cards/MURARO_PANCREAS_DUCTAL_CELL	SOX9	FGFR2	MYRF	DHCR24	FLNA	ATF3	MID1	MAP3K1	FGFR3	IL17RD	LMNA	PBX1	CHD4
GOBP_CELLULAR_RESPONSE_TO_NITROGEN_COMPOUND	http://www.gsea-msigdb.org/gsea/msigdb/cards/GOBP_CELLULAR_RESPONSE_TO_NITROGEN_COMPOUND	CYP11A1	UBR1	FLNA	NSMF	LHCGR	POR	ATRX	EPG5	PTPN11	SOX9
HP_ABNORMAL_BONE_STRUCTURE	http://www.gsea-msigdb.org/gsea/msigdb/cards/HP_ABNORMAL_BONE_STRUCTURE	FAT4	SEMA3A	ANOS1	DHCR24	LMNA	DYNC2H1	FIG4	GLI3	SETBP1	FLNA	CYP11A1	WDR35	HSD17B4	FGFR1	PTDSS1	FGFR2	PDE4D	SOX9	MAP3K1	HS6ST1	PEX1	VAMP7	CYB5A	HESX1	WDR11	GNRH1	HFE	HHAT	WWOX	CHD7	NSMF	PSMC3IP	ZFPM2	DHCR7	IL17RD	CYP19A1
GOBP_CELLULAR_RESPONSE_TO_OXYGEN_CONTAINING_COMPOUND	http://www.gsea-msigdb.org/gsea/msigdb/cards/GOBP_CELLULAR_RESPONSE_TO_OXYGEN_CONTAINING_COMPOUND	AKR1C4	CYP11A1	AKR1C2	UBR1	FGFR2	FLNA	NSMF	NR3C1	AR	LHCGR	POR	PTPN11	SOX9	WNT5A
GOBP_MULTICELLULAR_ORGANISM_REPRODUCTION	http://www.gsea-msigdb.org/gsea/msigdb/cards/GOBP_MULTICELLULAR_ORGANISM_REPRODUCTION	DMRT1	MCM9	AMH	HOXA10	AR	LHCGR	WNT4	ATRX	PTPN11	BBS2	BBS4	BMP4	SOS1	SOX9	FOXL2	MKKS	TP63
GOBP_POSITIVE_REGULATION_OF_INTRACELLULAR_SIGNAL_TRANSDUCTION	http://www.gsea-msigdb.org/gsea/msigdb/cards/GOBP_POSITIVE_REGULATION_OF_INTRACELLULAR_SIGNAL_TRANSDUCTION	SEMA3A	AKR1C2	FGF10	FGFR1	FGFR3	FGFR2	TRIM32	FLNA	AR	MID1	ROR2	PTPN11	BMP4	SOS1	SOX9	WNT5A
HP_PES_PLANUS	http://www.gsea-msigdb.org/gsea/msigdb/cards/HP_PES_PLANUS	SEMA3A	LMNA	ANOS1	ZEB2	SALL1	HESX1	PDE4D	ATRX	CUL7	MED12	FLNA	CREBBP	HS6ST1	CHD7	FGFR1	IL17RD	WDR11
HP_MACULE	http://www.gsea-msigdb.org/gsea/msigdb/cards/HP_MACULE	ESCO2	CDKN1C	TP63	PCNT	LMNA	MED12	PTPN11	UBR1	FGFR3	RBBP8	TWIST2	CREBBP	SETBP1
HP_EPICANTHUS	http://www.gsea-msigdb.org/gsea/msigdb/cards/HP_EPICANTHUS	FAT4	PEX1	FGFR1	TCTN3	DHCR24	ZEB2	DYNC2H1	DNMT3B	ROR2	MED12	FGFR3	CREBBP	FOXL2	ATRX	CHD7	PTPN11	SPECC1L	FBXL4	WDR35	SOS1	PBX1	DHCR7	PDE4D	TOE1	KAT6B	TWIST2	WNT5A	FGFR2	FLNA	HSD17B4	CHD4
GOMF_MOLECULAR_FUNCTION_REGULATOR	http://www.gsea-msigdb.org/gsea/msigdb/cards/GOMF_MOLECULAR_FUNCTION_REGULATOR	CDKN1C	SEMA3A	FGF10	FLNA	AMH	GNRH1	PSMC3IP	ANOS1	OPHN1	WNT4	BMP4	SOS1	FOXL2	WNT5A	ZEB2
MIR548AA_MIR548AP_3P_MIR548T_3P	http://www.gsea-msigdb.org/gsea/msigdb/cards/MIR548AA_MIR548AP_3P_MIR548T_3P	NEK1	NR3C1	PBX1	SETBP1	IRF6	CREBBP	PTPN11	WNT5A	BBS12	DNMT3B	MAMLD1	ZEB2	LMNA	BNC2	MCM9	CHD4
HP_ABSENCE_OF_SECONDARY_SEX_CHARACTERISTICS	http://www.gsea-msigdb.org/gsea/msigdb/cards/HP_ABSENCE_OF_SECONDARY_SEX_CHARACTERISTICS	GNRH1	CHD7	CYP11A1	MAP3K1	HESX1	HS6ST1	WDR11	FGFR1	CYB5A	SOX9	VAMP7	ZFPM2	WWOX	NSMF	LEPR
HP_VASCULAR_SKIN_ABNORMALITY	http://www.gsea-msigdb.org/gsea/msigdb/cards/HP_VASCULAR_SKIN_ABNORMALITY	LMNA	BCOR	TALDO1	FLNA	HFE	SOS1	ATRX	PTPN11	HCCS	DHCR7	PTDSS1
HP_ABNORMALITY_OF_FLUID_REGULATION	http://www.gsea-msigdb.org/gsea/msigdb/cards/HP_ABNORMALITY_OF_FLUID_REGULATION	MKKS	FAT4	SOS1	DYNC2H1	FIG4	CYP11A1	WDR35	NEK1	UBR1	HESX1	GRIP1	FGFR3	HFE	PTPN11	DNMT3B	CHD7	TALDO1	DHCR7
BLALOCK_ALZHEIMERS_DISEASE_DN	http://www.gsea-msigdb.org/gsea/msigdb/cards/BLALOCK_ALZHEIMERS_DISEASE_DN	VAMP7	ATRX	PTDSS1	DHCR7	TRIM32	PCNT	FGFR3	HCCS	TSPYL1	ANOS1	PDE4D	MKKS	PEX1
HP_ABNORMALITY_OF_THE_AXILLARY_HAIR	http://www.gsea-msigdb.org/gsea/msigdb/cards/HP_ABNORMALITY_OF_THE_AXILLARY_HAIR	WDR11	FAT4	CYB5A	SOX9	MAP3K1	ZFPM2	WWOX	TP63	GNRH1	VAMP7	AR
HP_OSTEOPOROSIS	http://www.gsea-msigdb.org/gsea/msigdb/cards/HP_OSTEOPOROSIS	GNRH1	FAT4	LMNA	HS6ST1	HFE	WDR11	VAMP7	CHD7	CYB5A	WWOX	NSMF	PSMC3IP	CYP11A1	HSD17B4	ZFPM2	HESX1	FGFR1	CYP19A1	SOX9	MAP3K1	IL17RD	WDR35
HP_JOINT_HYPERMOBILITY	http://www.gsea-msigdb.org/gsea/msigdb/cards/HP_JOINT_HYPERMOBILITY	FGFR1	RBBP8	EFNB1	SOS1	CREBBP	FLNA	LMNA	PTPN11	CUL7	PTDSS1	FGFR3	MAMLD1	TRAIP	PCNT	MED12	WDR35	KAT6B
HP_ABNORMAL_ENCHONDRAL_OSSIFICATION	http://www.gsea-msigdb.org/gsea/msigdb/cards/HP_ABNORMAL_ENCHONDRAL_OSSIFICATION	PEX1	SOX9	DYNC2H1	FIG4	HESX1	FLNA	WDR35	DHCR7	CYP19A1	FGFR2	PDE4D
HP_DECREASED_FERTILITY	http://www.gsea-msigdb.org/gsea/msigdb/cards/HP_DECREASED_FERTILITY	FOXL2	HS6ST1	SEMA3A	LMNA	ANOS1	SOX9	HFE	GNRH1	PTPN11	HSD17B3	CHD7	H6PD	VAMP7	CYB5A	WWOX	AR	HESX1	PSMC3IP	FGFR1	CYP11A1	WDR11	NR3C1	IL17RD	ZFPM2	LHCGR	CYP19A1	AMH	POR	MAP3K1	CUL7
SUPT16H_TARGET_GENES	http://www.gsea-msigdb.org/gsea/msigdb/cards/SUPT16H_TARGET_GENES	CREBBP	FGFR1	ATRX	MAP3K1	MID1	HOXB6	FIG4	LMNA	ZEB2	ESCO2	TMEM70	FLNA
HP_HYPOPLASIA_OF_THE_CORPUS_CALLOSUM	http://www.gsea-msigdb.org/gsea/msigdb/cards/HP_HYPOPLASIA_OF_THE_CORPUS_CALLOSUM	ZEB2	EFNB1	FAT4	SETBP1	FBXL4	FGFR3	DHCR7	TOE1	BCOR	WWOX	FGFR1	HSD17B4	PCNT
HP_ABNORMAL_SPERMATOGENESIS	http://www.gsea-msigdb.org/gsea/msigdb/cards/HP_ABNORMAL_SPERMATOGENESIS	GNRH1	HS6ST1	ZFPM2	LHCGR	HFE	WDR11	FGFR1	VAMP7	NSMF	CHD7	AR	FGFR3	SEMA3A	SOX9	NR3C1	STAR	WWOX	POR	MAP3K1	ANOS1
HP_SPARSE_HAIR	http://www.gsea-msigdb.org/gsea/msigdb/cards/HP_SPARSE_HAIR	GNRH1	LMNA	RBBP8	WDR11	FIG4	MAP3K1	MED12	WWOX	TP63	CREBBP	FLNA	PSMC3IP	FAT4	UBR1	ZFPM2	FGFR1	NSMF	KAT6B	SOX9	TWIST2	AR	FOXL2	HS6ST1	ESCO2	VAMP7	CKAP2L	CHD7	TRAIP	PCNT	CYB5A	WDR35	ANOS1	RIPK4	PTDSS1
GOBP_REGULATION_OF_INTRACELLULAR_SIGNAL_TRANSDUCTION	http://www.gsea-msigdb.org/gsea/msigdb/cards/GOBP_REGULATION_OF_INTRACELLULAR_SIGNAL_TRANSDUCTION	SEMA3A	AKR1C2	UBR1	FGF10	FGFR1	FGFR3	FGFR2	TRIM32	FLNA	AR	MID1	ATF3	ROR2	OPHN1	PDE4D	PTPN11	BMP4	SOS1	SOX9	WFS1	WNT5A
DIAZ_CHRONIC_MYELOGENOUS_LEUKEMIA_UP	http://www.gsea-msigdb.org/gsea/msigdb/cards/DIAZ_CHRONIC_MYELOGENOUS_LEUKEMIA_UP	LMNA	DNMT3B	VAMP7	WDR11	PEX1	FLNA	RBBP8	ZEB2	MED12	LEPR	DHCR24	HSD17B4	ATRX	STAR
HP_ABNORMALITY_OF_THE_PUBIC_HAIR	http://www.gsea-msigdb.org/gsea/msigdb/cards/HP_ABNORMALITY_OF_THE_PUBIC_HAIR	FOXL2	WDR11	GNRH1	CYB5A	SOX9	ZFPM2	WWOX	TP63	MAP3K1	ANOS1	VAMP7	AR	PSMC3IP
HP_NEOPLASM_BY_HISTOLOGY	http://www.gsea-msigdb.org/gsea/msigdb/cards/HP_NEOPLASM_BY_HISTOLOGY	LMNA	TCTN3	DHCR24	WWOX	SETBP1	FAT4	RSPO1	ZFPM2	GLI3	CDKN1C	PTPN11	FGFR3	SOX9	MAP3K1	SOS1	VAMP7	FLNA
GOBP_NEGATIVE_REGULATION_OF_PROTEIN_METABOLIC_PROCESS	http://www.gsea-msigdb.org/gsea/msigdb/cards/GOBP_NEGATIVE_REGULATION_OF_PROTEIN_METABOLIC_PROCESS	CDKN1C	DHCR24	DNMT3B	FLNA	HFE	ANOS1	OPHN1	PDE4D	POR	BCOR	BMP4
HP_ABNORMALITY_OF_BONE_MINERAL_DENSITY	http://www.gsea-msigdb.org/gsea/msigdb/cards/HP_ABNORMALITY_OF_BONE_MINERAL_DENSITY	FAT4	SEMA3A	ANOS1	DHCR24	LMNA	SETBP1	FLNA	CYP11A1	HSD17B4	FGFR1	PTDSS1	FGFR2	SOX9	MAP3K1	HS6ST1	VAMP7	CYB5A	WDR11	WDR35	GNRH1	HFE	HHAT	WWOX	HESX1	CHD7	NSMF	PSMC3IP	ZFPM2	IL17RD	CYP19A1
ZNF740_TARGET_GENES	http://www.gsea-msigdb.org/gsea/msigdb/cards/ZNF740_TARGET_GENES	HOXB6	CHD4	LEPR	TRIM32	KAT6B	UBR1	LMNA	ZEB2	CHD7	TMEM70
HP_FUNCTIONAL_ABNORMALITY_OF_THE_INNER_EAR	http://www.gsea-msigdb.org/gsea/msigdb/cards/HP_FUNCTIONAL_ABNORMALITY_OF_THE_INNER_EAR	SEMA3A	ANOS1	ZEB2	BCOR	SOS1	FAT4	MED12	LMNA	ATRX	SETBP1	FGFR2	HSD17B4	WFS1	FGFR3	FGFR1	GLI3	FGF10	UBR1	HS6ST1	PEX1	EPG5	HESX1	CREBBP	TP63	WDR11	PTDSS1	PCNT	GNRH1	EFNB1	PTPN11	ARL6	CHD7	NSMF	TTC8	DNMT3B	BMP4	SALL1	BBS2	HARS2	FLNA	IL17RD	DHCR7
HP_MALE_INFERTILITY	http://www.gsea-msigdb.org/gsea/msigdb/cards/HP_MALE_INFERTILITY	ZFPM2	LHCGR	PTPN11	CYP19A1	VAMP7	AR	SOX9	AMH	WWOX	MAP3K1
HP_HYPOGONADOTROPIC_HYPOGONADISM	http://www.gsea-msigdb.org/gsea/msigdb/cards/HP_HYPOGONADOTROPIC_HYPOGONADISM	GNRH1	HS6ST1	SEMA3A	ANOS1	HFE	WDR11	CHD7	SOS1	HESX1	SOX9	TP63	DMRT1	NSMF	FGFR1	PTPN11	IL17RD	CBX2	MAP3K1	HSD17B3
GOBP_RESPONSE_TO_OXYGEN_CONTAINING_COMPOUND	http://www.gsea-msigdb.org/gsea/msigdb/cards/GOBP_RESPONSE_TO_OXYGEN_CONTAINING_COMPOUND	AKR1C4	CYP11A1	CYP19A1	AKR1C2	UBR1	FGF10	FGFR2	FLNA	NSMF	GNRH1	NR3C1	HOXA10	AR	LHCGR	POR	PTPN11	SOX9	WNT5A	H6PD
HP_HYPERTONIA	http://www.gsea-msigdb.org/gsea/msigdb/cards/HP_HYPERTONIA	ZEB2	ATRX	SETBP1	WWOX	TOE1	FGFR1	CYB5A	OPHN1	DHCR7	BCOR	PEX1	DHCR24	HSD17B4	FIG4	NEK1	CKAP2L	FLNA
HP_ABNORMAL_ILIUM_MORPHOLOGY	http://www.gsea-msigdb.org/gsea/msigdb/cards/HP_ABNORMAL_ILIUM_MORPHOLOGY	SOX9	FGFR3	EVC	TWIST2	FLNA	CREBBP	PCNT	RIPK4	KAT6B	EVC2
HP_HYPERACTIVITY	http://www.gsea-msigdb.org/gsea/msigdb/cards/HP_HYPERACTIVITY	CDKN1C	MED12	CHD7	PDE4D	ATRX	DHCR7	FGFR1	CREBBP	WWOX	FGFR3	OPHN1	LHCGR	SETBP1	PCNT
HP_ABNORMALITY_OF_THE_BREAST	http://www.gsea-msigdb.org/gsea/msigdb/cards/HP_ABNORMALITY_OF_THE_BREAST	GNRH1	SEMA3A	LMNA	ANOS1	HFE	TP63	FREM2	EFNB1	WDR11	SOS1	GRIP1	FIG4	TWIST2	WWOX	AR	HESX1	NSMF	PSMC3IP	PTPN11	CYP11A1	UBR1	RSPO1	ZFPM2	FGFR1	SETBP1	SOX9	HSD17B3	MAP3K1	B3GLCT	HS6ST1	LEPR	CHD7	VAMP7	CYP19A1	CYB5A	ZEB2	IL17RD	CKAP2L	FGFR2	FRAS1	RIPK4	DHCR7
GOBP_POSITIVE_REGULATION_OF_GENE_EXPRESSION	http://www.gsea-msigdb.org/gsea/msigdb/cards/GOBP_POSITIVE_REGULATION_OF_GENE_EXPRESSION	DNMT3B	FGF10	TRIM32	AMH	HFE	AR	LMNA	ATF3	PDE4D	PTPN11	BMP4	SOX9	WNT5A
RYTTCCTG_ETS2_B	http://www.gsea-msigdb.org/gsea/msigdb/cards/RYTTCCTG_ETS2_B	MID1	FGFR2	HFE	WDR11	PDE4D	ZEB2	PITX2	HOXA10	PTPN11	DHCR24	HOXA4	HOXB6
HP_HETEROTROPIA	http://www.gsea-msigdb.org/gsea/msigdb/cards/HP_HETEROTROPIA	TCTN3	BCOR	FGFR3	FGFR2	CYB5A	ZEB2	PDE4D	ATRX	EFNB1	FGF10
HP_ABNORMAL_FEMORAL_NECK_HEAD_MORPHOLOGY	http://www.gsea-msigdb.org/gsea/msigdb/cards/HP_ABNORMAL_FEMORAL_NECK_HEAD_MORPHOLOGY	FGFR3	WNT5A	GLI3	PCNT	HESX1	LMNA	ATRX	PDE4D	FLNA	CREBBP	CHD4
GOCC_CATALYTIC_COMPLEX	http://www.gsea-msigdb.org/gsea/msigdb/cards/GOCC_CATALYTIC_COMPLEX	CHD4	CREBBP	DNMT3B	UBR1	KAT6B	FBXL4	BCOR	SOS1	DYNC2H1	CBX2	CUL7	MED12
GOMF_TRANSITION_METAL_ION_BINDING	http://www.gsea-msigdb.org/gsea/msigdb/cards/GOMF_TRANSITION_METAL_ION_BINDING	CHD4	CREBBP	CYP11A1	CYP19A1	UBR1	TRIM32	ZFPM2	NR3C1	AR	MAP3K1	MID1
HP_SPASTICITY	http://www.gsea-msigdb.org/gsea/msigdb/cards/HP_SPASTICITY	DHCR24	ZEB2	ATRX	SETBP1	HSD17B4	FGFR1	FIG4	WWOX	TOE1	CYB5A	NEK1	OPHN1	CKAP2L	FLNA	BCOR	PEX1
HP_SHORT_THUMB	http://www.gsea-msigdb.org/gsea/msigdb/cards/HP_SHORT_THUMB	BCOR	DHCR7	FGFR3	SETBP1	CHD7	FGF10	FLNA	PCNT	RIPK4	FGFR2
HP_DECREASED_FERTILITY_IN_MALES	http://www.gsea-msigdb.org/gsea/msigdb/cards/HP_DECREASED_FERTILITY_IN_MALES	ZFPM2	LHCGR	PTPN11	CYP19A1	VAMP7	AR	CYB5A	SOX9	AMH	WWOX	MAP3K1
GOBP_IMMUNE_RESPONSE	http://www.gsea-msigdb.org/gsea/msigdb/cards/GOBP_IMMUNE_RESPONSE	CREBBP	TRIM32	HFE	MAP3K1	PDE4D	EPG5	PTPN11	SOS1	VAMP7	WNT5A
HP_INTELLECTUAL_DISABILITY_SEVERE	http://www.gsea-msigdb.org/gsea/msigdb/cards/HP_INTELLECTUAL_DISABILITY_SEVERE	ATRX	MED12	GLI3	KAT6B	PEX1	CYB5A	ZEB2	OPHN1	SETBP1	FGFR3	FAT4
HP_GONOSOMAL_INHERITANCE	http://www.gsea-msigdb.org/gsea/msigdb/cards/HP_GONOSOMAL_INHERITANCE	BCOR	MID1	FLNA	MED12	AR	ATRX	HCCS	ANOS1	OPHN1	EFNB1	ARL6	MAMLD1
HP_UPPER_MOTOR_NEURON_DYSFUNCTION	http://www.gsea-msigdb.org/gsea/msigdb/cards/HP_UPPER_MOTOR_NEURON_DYSFUNCTION	SEMA3A	ZEB2	ATRX	SETBP1	WWOX	TOE1	HS6ST1	FGFR1	CYB5A	OPHN1	HESX1	FIG4	NEK1	BCOR	PEX1	ANOS1	DHCR24	STAR	HSD17B4	MED12	CKAP2L	WDR11	FLNA	CHD7	IL17RD
GOBP_MALE_SEX_DIFFERENTIATION	http://www.gsea-msigdb.org/gsea/msigdb/cards/GOBP_MALE_SEX_DIFFERENTIATION	MAMLD1	SEMA3A	DHCR24	DMRT1	FGF10	ZFPM2	AMH	HOXA10	HSD17B3	HSD17B4	AR	LHCGR	ROR2	WNT4	ATRX	SOX9	WNT5A
HP_ABNORMALITY_OF_HAIR_TEXTURE	http://www.gsea-msigdb.org/gsea/msigdb/cards/HP_ABNORMALITY_OF_HAIR_TEXTURE	RIPK4	TP63	EFNB1	SOS1	MED12	KAT6B	WDR35	PTPN11	FLNA	PCNT	TWIST2
NAB2_TARGET_GENES	http://www.gsea-msigdb.org/gsea/msigdb/cards/NAB2_TARGET_GENES	H6PD	DNMT3B	MAP3K1	NR3C1	SOS1	HS6ST1	PCNT	LMNA	CBX2	PTPN11
HP_THICK_VERMILION_BORDER	http://www.gsea-msigdb.org/gsea/msigdb/cards/HP_THICK_VERMILION_BORDER	TWIST2	ZEB2	FLNA	SOS1	TOE1	MED12	ATRX	PTPN11	CUL7	PTDSS1
HP_INFERTILITY	http://www.gsea-msigdb.org/gsea/msigdb/cards/HP_INFERTILITY	FOXL2	HFE	GNRH1	PTPN11	HSD17B3	H6PD	VAMP7	WWOX	AR	WDR11	NR3C1	ZFPM2	LHCGR	HESX1	CYP19A1	SOX9	AMH	MAP3K1
BUSSLINGER_GASTRIC_IMMUNE_CELLS	http://www.gsea-msigdb.org/gsea/msigdb/cards/BUSSLINGER_GASTRIC_IMMUNE_CELLS	FLNA	NR3C1	ATRX	SOS1	ZEB2	CREBBP	EPG5	PTDSS1	UBR1	PTPN11	KAT6B
DACOSTA_UV_RESPONSE_VIA_ERCC3_DN	http://www.gsea-msigdb.org/gsea/msigdb/cards/DACOSTA_UV_RESPONSE_VIA_ERCC3_DN	WNT5A	SPECC1L	NR3C1	MAMLD1	KAT6B	SOS1	ATRX	SOX9	PCNT	MID1	ZEB2	NEK1	CREBBP
```
