## Supplemental File 3 for "Increased Expression of *ZFPM2* Bypasses *SRY* to Drive 46,XX Testicular Development: A New Mechanism of 46,XX DSD": results.edb (part 2 of 9)

```
  <DTG RANKED_LIST="SexDevelopmentGenesPRL_remapped.rnk" TEMPLATE="na_as_pre_ranked" GENESET="gene_sets.gmt#HP_SPECIFIC_LEARNING_DISABILITY" ES="-0.3573" NES="-1.3685" NP="0.1143" FDR="0.5484" FWER="1.0000" CHIP="ftp.broadinstitute.org://pub/gsea/annotations_versioned/Human_Gene_Symbol_with_Remapping_MSigDB.v7.5.1.chip" RND_ES="0.2308 0.2411 0.2269 0.1589 0.1739 -0.2285 0.1423 0.2443 -0.2490 0.1676 0.2032 -0.2854 -0.1913 0.1881 -0.2000 -0.1874 0.4348 0.2490 -0.2625 0.3004 0.2506 -0.3225 -0.3178 -0.2632 0.2142 -0.2024 0.3834 -0.2356 -0.4087 -0.2111 -0.3391 -0.2585 0.1739 -0.2443 -0.3067 0.1296 -0.3660 -0.3447 -0.3312 -0.3352 0.2577 0.2269 0.2704 -0.2316 -0.3455 -0.3486 -0.3913 0.2087 0.2933 0.2957 -0.2221 0.4190 0.1455 -0.2372 0.2332 -0.2372 0.1826 0.2719 -0.1984 0.2198 0.1984 0.3028 0.2356 0.1644 0.1368 0.3526 -0.1889 -0.3526 -0.2348 0.3233 -0.2047 0.1763 0.1810 0.3059 0.3747 0.1628 -0.1447 -0.2150 -0.2957 0.2016 0.2403 0.2190 0.1913 -0.2324 -0.1763 -0.2798 0.2174 0.1929 0.2490 0.2198 -0.2261 0.2435 0.4498 -0.1984 -0.1708 0.2206 0.2269 0.2530 -0.3565 0.3146 0.2585 -0.1937 0.3652 -0.2877 -0.3320 -0.2237 -0.3755 -0.2308 -0.1842 -0.2316 0.1715 0.2190 -0.2577 -0.3138 -0.2632 -0.1960 0.2538 -0.1613 -0.1834 0.2656 -0.3217 -0.1581 -0.1652 -0.4846 -0.2150 -0.2277 -0.2292 0.3004 -0.1937 -0.3107 0.3486 0.3091 -0.3399 -0.1810 -0.1708 0.3051 0.1850 0.2419 -0.2458 0.2545 -0.4830 0.2632 -0.2087 -0.3407 0.2933 -0.3455 0.3312 -0.2711 0.2150 -0.3004 -0.1763 -0.2696 -0.2008 -0.2530 0.2672 0.2696 -0.1304 -0.2206 0.1668 -0.2348 -0.2798 0.2925 -0.2379 -0.3676 0.1960 -0.2142 0.2632 0.3660 -0.2174 -0.3273 0.1921 0.2237 -0.3715 -0.2071 0.2245 -0.2063 -0.2111 -0.3312 0.2403 -0.3834 -0.3051 0.3660 -0.2150 0.2134 0.2372 0.3059 0.1960 0.2783 -0.5747 -0.3494 0.1921 0.1810 -0.2071 0.2190 -0.2055 -0.1652 -0.1644 -0.2806 0.2798 -0.3494 -0.1802 -0.1265 -0.1391 0.1383 0.2403 0.1921 0.1423 -0.1897 0.1889 -0.3360 -0.1668 -0.2174 -0.1415 -0.3700 0.3794 -0.2087 0.2925 -0.2458 0.1233 0.1960 -0.4672 -0.1668 -0.2664 -0.3051 -0.2174 0.2348 0.3494 0.2245 -0.2016 0.1708 -0.1684 -0.3320 0.1794 0.3328 -0.1621 0.2798 -0.4316 -0.2759 0.3194 0.3874 0.1534 0.1360 -0.3660 -0.3921 -0.2941 -0.3233 -0.2972 -0.2190 0.1668 -0.2379 -0.1960 -0.2980 0.2158 0.2846 0.2016 0.2838 0.2656 0.3233 -0.4308 -0.2490 0.3621 0.2016 0.1708 -0.1976 0.2877 0.3130 0.1557 0.3217 -0.1881 0.1889 -0.2411 -0.3067 0.1502 -0.1850 0.1937 -0.4482 -0.2538 -0.1486 0.2980 -0.2933 0.3542 -0.2071 -0.2008 -0.1874 0.3613 -0.2158 -0.2632 -0.2443 -0.4522 -0.3178 -0.3526 0.1708 -0.2087 -0.2704 0.2403 0.4617 0.2466 -0.2530 0.3107 -0.3241 0.1913 0.2111 0.2609 -0.3921 -0.2000 -0.2632 -0.1881 -0.1810 -0.1921 -0.2182 -0.2569 -0.2798 -0.3091 -0.2656 0.2316 0.1858 0.4134 0.2356 -0.1976 -0.2593 -0.3241 -0.2751 -0.1937 -0.2711 -0.2277 0.1478 0.3004 0.1573 0.1747 0.2324 0.2103 -0.2103 0.2269 0.1826 0.2885 -0.3407 -0.1715 -0.2285 -0.1802 0.1494 0.2245 0.3407 0.1889 -0.2522 0.1447 0.2032 0.1676 0.3534 -0.2261 0.2158 0.1763 0.1881 0.2585 0.1478 -0.2711 0.3265 -0.3107 -0.2545 0.2206 -0.1763 0.2047 0.3439 -0.1668 0.2680 0.1976 -0.2609 -0.3004 -0.2759 0.3881 -0.2245 0.1542 -0.2190 -0.2206 0.3447 0.2964 0.1613 -0.1787 -0.2917 -0.4221 0.2593 0.2759 0.1573 0.3478 -0.3494 0.2498 0.3059 0.1842 0.1391 -0.1589 0.1763 0.3526 -0.1968 0.2964 0.2585 0.2134 -0.1565 -0.2269 0.4087 0.1415 0.1945 0.2625 -0.1628 -0.2292 -0.2443 0.2103 0.5217 -0.2111 -0.2111 -0.2759 -0.2680 -0.2609 0.2332 -0.3099 -0.3273 0.2032 -0.2285 0.3613 -0.1684 -0.3217 -0.2190 -0.1960 0.3502 -0.2585 0.2277 0.1881 -0.1913 0.1138 -0.2711 0.2711 0.1549 -0.2348 -0.2008 -0.2443 -0.3700 0.2411 -0.2395 0.1731 -0.5091 -0.1739 -0.2316 -0.1945 -0.2150 0.2411 0.2783 -0.4324 -0.2696 -0.2482 0.2332 -0.2063 -0.3794 0.3099 -0.4190 0.2032 -0.1067 0.3320 -0.1850 0.3415 0.3352 -0.1636 -0.2577 -0.2783 -0.3755 0.1763 -0.1391 0.2269 -0.2751 0.2980 0.2379 -0.2158 0.1826 0.2704 0.3787 0.2917 0.2870 0.3233 0.5217 0.2245 0.1415 -0.2221 0.2419 -0.4972 0.1874 -0.1874 0.3043 0.1526 0.3320 0.2806 0.2585 -0.3194 0.2419 -0.1304 0.3747 -0.1771 -0.2103 -0.2285 -0.3194 0.1668 0.1375 -0.2917 -0.1984 -0.3747 0.3012 -0.1375 -0.3194 0.1613 -0.3763 -0.2443 0.2704 0.3020 -0.3233 0.4530 0.2798 -0.3012 0.2925 -0.2403 0.2261 0.1652 0.2190 0.3043 -0.2719 -0.3652 -0.2292 0.1652 0.2538 0.2964 -0.2411 0.3146 -0.3787 -0.3368 0.2680 0.2941 0.1889 -0.1534 0.3004 -0.2332 -0.1960 0.1787 -0.2308 0.1842 0.2498 -0.1621 -0.1787 -0.5130 0.2095 0.3708 0.4569 -0.2190 -0.1968 0.2806 -0.3146 0.2593 -0.2372 0.3628 -0.2925 0.1597 0.2055 -0.2696 -0.2158 0.2577 0.1984 -0.2229 0.2577 0.2174 0.2617 0.3621 0.2980 -0.3107 0.1889 0.2451 -0.2411 -0.2759 -0.2593 -0.2506 0.3225 0.1668 0.2545 0.2419 0.3439 0.2482 0.2451 -0.2016 -0.2609 0.3447 0.3834 0.2925 0.2854 0.2277 -0.1676 -0.2071 -0.1328 -0.2000 -0.1708 -0.3217 -0.3842 -0.2506 -0.1984 -0.2538 0.1747 0.1597 0.4055 -0.1534 -0.3178 -0.2000 -0.2490 0.3059 0.2522 -0.2656 0.2625 0.1802 -0.2656 0.1889 -0.1470 -0.2711 0.1802 -0.3542 0.3107 -0.2016 0.2372 -0.2285 -0.4711 -0.3328 0.2711 -0.3051 -0.3130 -0.2316 -0.3281 -0.3375 0.1715 0.2751 0.2119 0.1723 0.2411 -0.5739 0.1526 0.3012 -0.1455 0.1881 -0.3447 -0.2767 0.3099 0.1739 -0.3494 0.2269 0.1423 0.2174 -0.3399 -0.2308 0.1763 0.2024 0.1874 0.2190 0.2277 0.3399 0.1360 0.3004 0.2261 -0.2095 0.2008 0.3241 -0.2791 -0.2403 -0.3051 0.4530 0.2806 0.3012 -0.3273 -0.2095 0.2008 -0.3043 0.4364 0.2672 -0.5146 0.2016 -0.2395 0.1960 0.1747 0.2609 -0.1881 0.3447 0.2182 0.3146 -0.2134 0.1399 -0.2783 0.2000 0.3012 0.2854 0.4348 -0.2103 0.2277 0.3312 0.2356 -0.1708 -0.1660 0.1407 -0.1502 -0.2964 0.2964 0.2877 -0.2150 0.2332 -0.2696 0.1858 -0.2024 -0.4016 0.3265 0.2458 -0.1826 -0.2111 0.1455 -0.1352 0.2704 -0.4047 -0.3842 -0.3012 -0.1684 -0.2972 0.2830 -0.2016 -0.3051 0.2403 -0.3573 -0.2119 -0.1787 0.1470 0.3091 0.2364 0.3320 -0.1771 -0.1976 0.1826 -0.2656 -0.4917 0.4142 0.3391 -0.2245 -0.2356 0.3447 0.3281 -0.3375 -0.1960 -0.2625 0.1842 -0.3447 0.3051 0.2451 0.2767 -0.2806 -0.1731 -0.1352 -0.4182 0.2632 -0.2719 0.1510 -0.2569 0.2245 -0.1486 -0.1976 0.1763 0.4182 -0.3462 -0.3976 0.3929 -0.3747 0.2751 0.3281 -0.1763 0.2522 -0.3352 0.1296 0.2403 0.2055 -0.3913 0.3842 0.1708 0.1913 0.1565 -0.2372 -0.2379 -0.2957 -0.2482 -0.1723 -0.2229 -0.1123 0.1526 0.1929 -0.1581 0.2498 0.4877 0.2759 -0.2198 0.2585 -0.3099 -0.2972 0.1289 0.3929 0.3368 -0.2696 0.1826 0.3747 -0.2538 -0.3265 -0.3352 -0.2356 0.3194 -0.3194 -0.2134 0.1913 0.2530 0.1660 0.3186 0.3976 0.2024 0.2704 -0.3107 0.2964 0.3581 0.1581 -0.2142 -0.2798 0.1976 -0.3186 0.2553 0.2877 -0.2277 0.3194 0.2759 0.2530 0.2482 0.1810 0.2759 -0.3960 -0.2727 0.2719 0.3676 -0.3138 0.2656 -0.1715 0.2783 -0.1739 -0.2672 0.2348 0.1447 -0.4055 -0.2743 -0.1984 -0.2119 0.2751 -0.2806 -0.1684 0.3968 0.2719 0.3059 0.1747 0.3834 -0.3138 -0.2672 0.3526 -0.4008 -0.2395 -0.2743 -0.2024 0.4538 0.2277 -0.1763 -0.2704 -0.2087 0.1731 0.1842 -0.1684 -0.1937 0.1881 -0.2490 0.1921 0.2356 -0.2435 0.3921 0.2182 -0.1881 0.3660 -0.3360 0.2538 0.2071 0.2490 -0.3628 0.2625 -0.3447 0.2506 -0.2435 -0.1771 -0.1621 0.1960 0.3360 -0.3130 -0.3834 -0.2585 -0.4277 -0.3352 -0.3233 -0.3439 0.3621 -0.3217 0.2158 0.3241 0.1913 0.2656 0.1881 0.2087 0.2221 0.2150 0.3051 0.2458 -0.2000 0.1336 0.4221 -0.2119 -0.2111 -0.1439 -0.2941 -0.1976 -0.2530 -0.2585 -0.1415 0.2095 0.3542 0.2885 -0.1700 0.1534 0.4964 0.1929 0.2791 0.2798 0.1573 -0.3107 -0.2372 0.3360 -0.2585 -0.1455 0.2087 0.2372 0.3494 -0.1510 0.1700 -0.4024 -0.3138 0.2577 0.2150 -0.1858 0.2150 0.2269 0.2711 -0.2395 -0.2016 0.2830 0.2221 -0.1984 0.2798 -0.2063 0.2696 0.1146 -0.3976 -0.1352 -0.6269 0.3186 0.2458 -0.2016 -0.2964 -0.2458 0.2356 -0.1945 0.3628 0.2182 -0.1889 -0.3138 0.2182 -0.2174 0.1621 0.1636 -0.3755 0.2292 0.2411 -0.3217 0.2711 0.2798 0.2024 0.3051 -0.3700 -0.2617 0.2569 -0.2000 0.4095 -0.5486 0.2403 0.1842 0.2933 -0.2585 0.3486 0.2308 0.1542 0.2838" HIT_INDICES="9 28 64 68 71 74 86 90 97 115 116" ES_PROFILE="0.0126 -0.0530 -0.2664 -0.2016 -0.1281 -0.0545 -0.0593 0.0055 0.0443 -0.0126 0.0783" RANK_AT_ES="63.0000" RANK_SCORE_AT_ES="0.4900"/>
  <DTG RANKED_LIST="SexDevelopmentGenesPRL_remapped.rnk" TEMPLATE="na_as_pre_ranked" GENESET="gene_sets.gmt#HP_WIDE_NOSE" ES="-0.3569" NES="-1.3513" NP="0.1326" FDR="0.5821" FWER="1.0000" CHIP="ftp.broadinstitute.org://pub/gsea/annotations_versioned/Human_Gene_Symbol_with_Remapping_MSigDB.v7.5.1.chip" RND_ES="0.2224 -0.2655 -0.3776 0.2879 0.1655 -0.2172 0.5000 0.2052 0.3483 0.6034 0.1414 -0.2379 0.1569 -0.1966 0.1431 -0.4259 -0.3207 0.3310 0.2569 -0.1379 -0.1466 0.2155 0.3259 -0.2052 0.3810 0.3741 0.1552 0.1707 0.2672 -0.2483 0.2155 -0.1517 0.1879 -0.3103 -0.2103 -0.2621 -0.2000 -0.2569 -0.2241 0.4586 -0.3379 0.3500 -0.2931 0.3293 0.1724 -0.2776 -0.4103 -0.2655 0.2103 -0.2259 0.2310 0.2793 0.1793 0.3172 0.1293 0.3569 -0.2017 0.2914 0.3086 0.1483 -0.3466 0.2707 0.1466 0.3914 -0.3914 -0.2000 0.2155 -0.1707 0.2241 -0.2414 -0.1466 0.1931 0.2500 0.2879 -0.3293 0.1621 -0.2345 -0.3328 -0.3690 -0.2741 -0.2241 0.4103 -0.1586 0.2776 -0.3103 0.2276 0.1793 0.2621 0.2897 0.1931 -0.2603 0.4069 0.3310 -0.4172 -0.2431 0.2569 -0.2586 -0.3259 -0.1724 -0.3914 0.4397 -0.2483 0.2534 -0.2966 -0.1931 0.1810 -0.2793 -0.2362 -0.2931 -0.1586 -0.2655 -0.1914 -0.3103 -0.2828 -0.2000 0.1431 -0.3655 0.2379 0.3103 -0.3138 -0.2948 -0.3707 -0.1362 0.3207 -0.2672 0.3017 -0.1414 0.2724 -0.2983 0.2672 -0.1759 -0.1810 -0.1966 -0.1534 -0.2931 0.2638 -0.2155 0.3310 0.3483 0.2586 0.3138 -0.2621 0.4379 -0.2586 0.2845 -0.3052 -0.4155 0.3500 0.2276 0.1966 0.2414 -0.2448 -0.2362 -0.3638 -0.1741 0.1621 -0.4552 -0.2879 0.2966 -0.2224 -0.4034 -0.2690 -0.2121 -0.1931 -0.2241 0.3017 -0.1517 0.2483 -0.3138 0.1707 0.2879 -0.2172 0.2500 -0.2500 0.2276 0.2948 -0.2776 -0.1897 -0.3707 -0.1103 0.3017 0.1879 -0.2052 0.2414 -0.2138 -0.1466 0.2052 0.2138 -0.3879 -0.3207 -0.2103 -0.3810 0.1845 0.2466 -0.2155 -0.3569 0.1414 0.2414 -0.2276 0.2586 0.3621 0.3534 -0.3621 -0.2431 0.1914 -0.2466 -0.2655 0.5448 -0.1586 -0.1879 0.3534 -0.1793 0.2155 -0.2741 -0.2017 -0.3259 -0.2655 0.2414 -0.3190 -0.3052 -0.2983 -0.1810 -0.2224 -0.2672 -0.3586 0.2534 0.1793 0.1966 -0.3603 -0.3362 -0.4517 0.2483 0.2483 0.4293 -0.2948 0.2241 -0.3241 -0.1879 -0.1724 -0.3500 -0.1707 0.3414 -0.4534 0.2569 0.2310 -0.4448 0.3103 -0.2379 -0.2069 -0.2069 0.1672 0.3086 0.2483 -0.2345 0.1897 0.1724 -0.1345 -0.2655 -0.1741 -0.4759 0.2241 -0.3224 0.1707 -0.2190 -0.1707 0.2172 -0.2552 0.2241 -0.3448 -0.3017 -0.1862 0.4483 0.3121 0.3017 -0.2741 0.3155 -0.1672 -0.3362 0.1931 -0.1207 -0.2914 -0.2155 -0.3448 -0.2690 -0.3052 0.2672 0.2741 -0.2224 -0.2103 0.1810 0.1966 -0.2931 -0.2293 -0.2397 -0.2034 0.1534 0.3603 -0.2655 0.2103 -0.1414 -0.1966 -0.3034 -0.2190 0.1500 0.2328 -0.2483 0.1328 0.4776 -0.4069 -0.2017 -0.1466 0.3172 -0.3517 -0.2103 -0.2397 0.2017 0.2672 -0.2069 0.1586 0.1983 0.2948 -0.5397 0.4121 -0.1931 -0.2414 -0.2155 -0.1931 0.2759 -0.3483 -0.3741 0.3500 -0.4310 0.3362 -0.2397 0.4000 -0.2190 0.2810 -0.2224 -0.2190 0.3017 -0.2448 0.1707 -0.2448 0.2741 -0.2379 -0.2741 0.4414 0.4172 0.3293 -0.2069 -0.1586 -0.2034 0.4638 -0.2776 0.4483 0.3190 0.3397 -0.1690 0.3431 0.3431 -0.1914 0.1914 0.2328 0.2121 -0.3690 -0.2276 -0.3362 0.1534 0.2345 -0.2552 0.3828 -0.1741 0.2259 -0.1759 0.3534 -0.2069 0.1810 0.2776 0.4310 0.3224 -0.2172 -0.2603 0.3414 -0.2724 -0.2207 0.3914 -0.1310 -0.2138 -0.2810 0.4155 -0.2138 -0.3034 0.2638 0.3276 -0.2276 -0.2293 0.2397 0.2483 0.2241 -0.1586 -0.1948 -0.1690 0.2500 0.1793 0.2362 -0.1534 -0.3034 0.2690 0.1862 0.3293 0.1793 -0.2414 -0.2707 0.2534 -0.3052 -0.3897 0.2569 -0.2983 -0.3414 0.3172 0.2741 -0.2397 0.1948 -0.3345 -0.5621 0.2017 0.2793 0.3448 0.2810 -0.3621 0.4379 -0.1983 0.3259 0.2431 0.2069 -0.1931 0.2345 -0.2000 0.5241 0.2534 0.1707 0.2310 0.3983 -0.2845 -0.2724 -0.1966 -0.2552 0.3172 0.2586 0.2586 -0.2172 0.3586 0.2397 -0.2052 -0.2759 0.2362 -0.3138 0.3310 -0.2793 0.2241 0.1414 0.2293 -0.3448 -0.3552 0.2328 0.1672 0.5345 0.4672 -0.1517 0.2879 -0.1759 -0.2259 0.3672 -0.1155 -0.1621 -0.2155 0.3983 0.2621 -0.3397 0.2345 0.2534 0.2759 -0.2638 0.2569 0.2138 0.3172 0.2879 0.2310 0.2328 0.4862 -0.4172 -0.3810 0.3603 -0.3552 -0.2793 -0.1603 0.2517 -0.1810 0.3466 0.1759 -0.2655 0.1379 -0.2259 0.1931 -0.4034 -0.1845 -0.3000 -0.1845 0.1931 0.2190 0.2069 -0.2483 0.2672 0.3052 0.2328 0.2328 0.2966 0.2172 0.2362 0.2276 -0.2534 0.2793 -0.2034 -0.2638 -0.1621 0.2966 -0.3931 0.1672 0.2414 0.3414 -0.2000 -0.2276 -0.3190 0.3155 -0.2207 -0.3931 0.4534 -0.2603 -0.3897 -0.2362 0.3207 0.3103 -0.3724 0.5552 -0.3448 -0.2345 0.1931 -0.2897 -0.2586 -0.3086 -0.2500 0.2914 -0.4603 0.3397 0.2586 -0.2690 -0.1897 0.2397 0.2052 0.2138 0.1793 0.3086 -0.1603 -0.3362 -0.3224 0.1845 0.4034 -0.2414 -0.3000 0.2310 -0.1500 -0.1879 0.1690 -0.2310 0.3155 -0.2776 0.1759 -0.4052 -0.1741 -0.2672 -0.2069 -0.2828 0.2655 0.2586 -0.2586 0.3000 -0.3103 -0.2793 -0.3293 0.2448 -0.2052 -0.4500 -0.2914 0.2983 -0.2966 -0.1431 0.1517 -0.3552 -0.4034 -0.3224 -0.2224 0.2121 -0.2776 0.2828 -0.4000 0.2241 0.1569 0.4569 -0.2103 -0.5121 0.1690 -0.2259 -0.2569 -0.2569 0.3069 -0.2259 0.2931 0.4759 0.1172 -0.1569 0.2845 -0.1914 -0.3431 -0.3517 -0.2155 -0.1983 0.1397 0.2448 -0.2690 0.3431 -0.4586 -0.2603 -0.2707 0.2069 -0.2310 0.3983 0.2759 -0.2845 0.2086 -0.2931 0.1500 -0.2000 0.4103 0.2655 -0.1862 -0.3741 -0.2138 0.2931 0.2931 -0.2224 -0.2103 0.2690 -0.1845 0.1207 0.2069 -0.4897 -0.1879 -0.4069 -0.2138 -0.2707 0.2586 -0.3052 -0.2793 0.3155 0.1759 -0.2810 -0.1879 -0.3603 0.2241 0.3328 0.3293 0.2362 -0.2103 -0.2121 0.4121 -0.1293 -0.3776 0.1810 0.1914 -0.2793 0.3759 -0.1879 -0.2621 0.1707 -0.3310 -0.1776 0.2776 0.2759 0.3621 -0.1621 0.1569 -0.2931 0.2328 0.3345 -0.2741 0.2431 -0.2914 0.2448 0.3328 0.2500 0.2328 0.3207 0.3310 -0.2362 -0.1966 0.2017 -0.3707 -0.3103 -0.2414 -0.3517 0.1948 -0.3741 0.3052 -0.2397 0.3293 0.3603 0.2121 0.2500 -0.2328 -0.2276 0.3328 0.4310 0.1897 -0.2500 0.2310 0.1759 0.3569 0.4517 0.5431 0.2552 -0.2931 -0.1414 0.2155 -0.2621 -0.3086 -0.1983 -0.2466 -0.1586 -0.3500 0.3897 0.2897 0.2241 0.1897 -0.2914 0.2483 -0.2638 0.2621 0.3052 0.3517 -0.3534 0.4103 0.3845 -0.2759 -0.2552 0.4069 0.1828 0.1397 -0.2448 0.2362 0.2379 -0.4397 -0.2224 -0.4759 -0.2328 0.2534 -0.3310 0.2052 0.2500 0.2845 -0.3276 -0.4672 -0.3655 -0.2517 0.2293 -0.1483 0.1672 -0.1983 -0.1534 -0.1810 -0.3362 0.2362 -0.3879 -0.2655 0.2828 -0.1879 0.1534 -0.2517 -0.2707 0.1793 0.2534 -0.2172 -0.3172 -0.1638 0.4362 -0.2241 -0.2310 0.2017 -0.1552 0.4414 -0.3431 0.1707 0.2603 -0.2345 0.2931 -0.1724 0.1552 -0.2759 -0.3397 0.2017 -0.3017 0.1793 0.2759 0.2655 -0.2310 -0.3017 -0.1897 -0.2138 0.1879 -0.1759 0.2672 -0.2052 0.3328 0.4914 -0.2017 0.2448 0.2259 -0.3121 0.3621 -0.4310 -0.2638 0.4638 -0.2569 0.1621 0.2000 -0.3672 0.5190 -0.2241 0.4638 0.2966 0.1759 0.1328 -0.2569 -0.4362 0.1810 -0.2103 0.3603 0.2121 0.2810 -0.2741 0.2983 -0.2069 0.2431 0.3328 0.1793 0.1517 0.2672 -0.3897 0.2534 0.3017 0.1552 -0.2621 -0.1914 0.2017 0.2759 0.2586 0.3879 -0.3552 0.2914 -0.3345 0.3362 -0.2638 0.2414 -0.3172 -0.2517 0.3603 -0.1069 0.3103 0.2707 -0.3310 -0.2310 0.4190 0.2172 0.1759 0.3483 0.2414 -0.1690 -0.3828 0.2931 -0.2155 0.5724 -0.3121 0.3345 -0.2672 -0.4293 0.4431 -0.2966 -0.1690 0.3379 -0.2448 0.3741 0.2155 0.2328 0.3086 0.2690 0.5603 0.5155 -0.3569 -0.2138 -0.3586 -0.3069 0.2621 -0.2569 0.1966 0.2000 -0.2793 -0.3966 -0.1983 -0.3172 -0.3259 0.1552 0.2000 -0.1931 0.2810 -0.2276 -0.1379 0.4362 0.3017 0.2879 0.4690 -0.1655 0.4414 0.3207 -0.2534 -0.2397 0.2914 0.1948 -0.2948 0.2310 -0.1966 -0.1828 -0.4466 0.4034 0.4086 -0.1241 0.1500 -0.2414 -0.3483 -0.2293 0.2121 -0.1862 -0.1897 -0.2034 -0.2690 0.1328 0.1741 -0.3103 -0.1552 0.2552 -0.1672 0.2466 -0.1931 0.3724 0.3052 -0.3534 0.3241 0.2241 0.2431 -0.4724 -0.2672 0.2328 0.1224 0.1793 -0.2207 -0.3379 0.3328 0.5931 -0.2483 0.2448 -0.2259 -0.1862 0.1431 -0.2621 -0.3259 -0.4207 -0.1759 -0.2241 0.3362 0.3379 -0.1897 0.3741 0.2810 -0.2414 0.1741 -0.2569 -0.2793 0.2224 0.3810 0.2034 -0.2931 0.2914" HIT_INDICES="28 54 64 73 79 86 90 94 97 115" ES_PROFILE="-0.1414 -0.2569 -0.2345 -0.2034 -0.1466 -0.0983 -0.0241 0.0500 0.1328 0.0862" RANK_AT_ES="53.0000" RANK_SCORE_AT_ES="1.5500"/>
  <DTG RANKED_LIST="SexDevelopmentGenesPRL_remapped.rnk" TEMPLATE="na_as_pre_ranked" GENESET="gene_sets.gmt#GOBP_PATTERN_SPECIFICATION_PROCESS" ES="-0.2508" NES="-1.3508" NP="0.1468" FDR="0.5785" FWER="1.0000" CHIP="ftp.broadinstitute.org://pub/gsea/annotations_versioned/Human_Gene_Symbol_with_Remapping_MSigDB.v7.5.1.chip" RND_ES="-0.1331 0.0931 0.1838 -0.2277 0.1577 -0.2177 -0.1262 0.1292 0.1562 -0.1577 -0.1962 -0.2008 0.2085 -0.1408 0.1215 0.1569 0.2346 0.2254 0.1008 0.2669 -0.1162 0.1546 0.2500 -0.1308 0.1308 0.2123 -0.2731 0.2908 -0.3115 0.1846 0.1246 0.1515 0.1046 0.1623 -0.1762 0.1562 -0.1500 0.0954 0.2008 -0.2431 -0.1900 -0.1238 -0.1508 0.1515 0.0892 0.1438 -0.1877 -0.2062 0.1423 -0.2692 0.1462 0.1231 0.2331 0.1315 0.1008 0.1985 0.1946 0.1177 -0.2000 0.1362 0.1877 -0.1208 0.1523 0.0777 -0.2092 -0.2892 0.1854 0.2215 0.1469 -0.1562 -0.1215 0.1946 0.1685 0.2185 -0.1415 -0.1254 0.1900 -0.3454 -0.1838 0.1246 -0.2385 -0.1731 0.1431 -0.1731 -0.1500 -0.2538 0.2254 -0.1508 0.1892 0.1977 -0.2585 0.2815 0.1092 -0.1769 -0.2046 0.2762 -0.2238 0.3192 0.1531 0.2123 0.1892 -0.1977 -0.2654 -0.2392 0.2177 -0.2900 0.2269 0.2000 0.1138 0.2115 0.2162 0.1300 -0.1208 -0.1277 0.1400 -0.1246 -0.1200 0.1246 0.1585 -0.1446 0.2362 -0.2723 0.0838 -0.1254 -0.1208 0.2554 -0.1031 0.1931 -0.1569 0.1777 0.1615 0.0715 0.2392 -0.1177 0.2462 -0.1377 0.1331 -0.2138 -0.1877 -0.1438 0.1931 -0.1431 0.2192 -0.2292 0.1338 0.1731 0.2385 -0.2246 -0.2285 0.3092 0.2300 0.1438 -0.2138 0.1654 0.1785 0.1831 -0.1700 0.2162 -0.3131 -0.1577 0.3415 0.2215 0.1800 0.1515 0.1969 0.2031 0.1515 0.2638 -0.1538 0.1154 0.1385 -0.3923 -0.1792 -0.1931 -0.1615 0.2308 -0.2177 0.1446 0.2023 0.1915 0.1362 -0.1854 -0.2046 0.3162 0.3015 -0.1785 0.1954 0.0954 0.1623 0.2400 0.1215 -0.1677 0.1723 0.1677 0.2254 -0.1408 0.1431 0.1777 -0.2015 -0.2023 0.1538 -0.1662 -0.3562 -0.1146 -0.1608 -0.2038 -0.1992 -0.1662 0.1900 0.1500 -0.1846 0.2092 -0.1400 -0.2554 0.1654 -0.1446 0.2192 -0.1046 -0.2731 -0.1231 -0.2938 0.1638 -0.1477 0.1277 0.1477 -0.1592 0.1446 0.1723 0.2169 -0.2146 -0.1638 -0.1846 0.1746 -0.2108 0.2223 -0.1169 -0.1823 -0.1208 -0.1300 0.0846 0.3008 0.1631 0.1762 -0.2600 -0.1431 -0.1577 0.2177 0.2123 0.1515 0.0985 -0.1615 -0.3538 0.1908 -0.2331 0.2031 -0.1746 0.3431 0.2077 0.1462 -0.2062 -0.1246 -0.1315 -0.1977 0.2308 -0.1608 -0.1331 0.1792 -0.1477 -0.1585 -0.2669 0.1477 -0.1577 0.1177 0.2346 -0.1492 0.1431 -0.0977 0.1631 0.1031 0.1115 -0.1746 0.2338 -0.1708 0.1438 -0.1477 0.1762 -0.1508 0.3354 -0.0915 -0.2354 0.1692 0.1800 -0.3008 -0.1892 0.1477 -0.1277 0.1523 0.1446 0.1662 -0.1585 0.1608 0.1708 -0.1492 0.2446 -0.1977 -0.1008 0.1562 -0.1992 0.1777 0.1431 0.2615 0.2723 -0.1500 0.1300 -0.1231 0.1723 -0.1315 0.1777 0.1515 -0.1792 -0.2577 0.1238 -0.2331 0.1615 -0.3369 0.2308 -0.1577 0.1892 0.1615 -0.1323 -0.1038 -0.1469 -0.1800 -0.1192 0.2162 0.2585 -0.1638 0.1069 -0.2415 -0.1423 -0.1369 -0.2108 -0.1792 -0.1585 0.2515 0.1577 0.2046 -0.2177 -0.2662 -0.1292 0.2585 0.3346 0.1392 -0.1062 -0.2023 0.1354 -0.1515 0.1554 0.3308 -0.1277 -0.1054 0.2915 -0.1000 -0.2946 0.1846 -0.2392 0.1246 -0.2800 0.1869 -0.2092 0.1092 -0.2754 -0.2354 0.1946 -0.1408 0.1538 0.1531 0.0869 0.0908 0.1492 0.1331 0.1246 0.2123 0.1777 0.1577 0.1577 -0.2231 0.1846 -0.1815 -0.1531 0.2346 0.1838 -0.1754 0.0954 0.1946 -0.0908 0.2346 -0.1400 -0.1646 0.3169 0.1792 0.1377 -0.2100 0.0900 -0.1538 0.2162 0.1223 -0.1462 0.1569 0.1077 0.1423 0.1715 -0.2523 -0.1538 -0.1892 0.1446 0.1462 0.1792 0.1577 0.1492 0.1508 0.1646 0.1231 -0.2600 0.1423 0.1500 0.1262 -0.1346 -0.2038 0.3308 -0.0962 -0.1238 0.1292 0.1154 0.1638 0.1377 0.1538 -0.1315 -0.1754 0.1638 -0.1538 -0.2246 0.1100 -0.1600 0.1508 -0.1392 -0.2646 0.2638 -0.1392 -0.2062 0.1185 0.1538 -0.1162 0.1262 -0.2315 -0.1554 -0.2492 0.1162 -0.1900 0.1462 0.1300 -0.1515 -0.2300 0.2085 0.1862 0.1546 -0.1723 0.1638 0.1577 0.1154 0.1331 -0.2269 0.1415 0.1400 0.2438 -0.3162 0.2177 -0.2523 0.1654 -0.1862 0.2115 0.2315 -0.3046 0.1300 -0.2246 -0.1915 0.1938 -0.1462 0.2469 -0.1646 0.1285 -0.1938 -0.1531 -0.0877 -0.1208 -0.1477 -0.2215 0.2400 -0.1577 -0.2638 0.1946 0.1354 0.1600 0.1454 -0.2423 0.1631 0.1492 -0.1069 0.2546 0.1077 0.2200 0.2423 -0.1808 0.2154 -0.2954 -0.1592 0.1785 -0.2615 -0.1992 0.2400 0.1277 -0.1746 0.1977 0.1585 0.1785 -0.1908 -0.3262 0.1746 0.1400 0.2531 -0.1177 -0.1392 -0.1585 0.1931 -0.1808 -0.2477 0.1362 -0.2062 0.1223 -0.1854 0.1377 -0.1285 0.1685 -0.2600 0.1677 0.1531 -0.1892 -0.1377 0.2238 -0.2677 -0.1292 -0.1731 -0.2254 -0.3792 0.1477 -0.1131 -0.1523 -0.2177 0.2738 -0.1369 0.1977 -0.1962 -0.1869 -0.1546 0.2431 0.1262 -0.1692 0.2238 0.1869 -0.1685 -0.3269 0.1946 0.1977 -0.2823 -0.2085 0.2100 0.1562 0.1246 0.0723 -0.0954 0.1938 0.2654 0.1354 -0.1792 0.1608 0.1331 0.1369 0.2423 0.2577 0.1108 0.2692 -0.1731 0.2000 0.2692 -0.2423 0.1362 -0.1746 0.2092 0.2585 -0.1423 0.1877 0.1946 0.1715 -0.2300 0.3469 -0.2077 -0.1669 -0.1346 0.2238 -0.1985 0.1708 -0.3423 0.1231 -0.2254 -0.2662 0.3023 0.2177 0.2077 0.1692 0.1631 0.2415 -0.1708 -0.1646 -0.1408 0.1362 0.1300 0.1562 -0.3908 -0.2154 0.2646 -0.1631 0.2862 -0.0931 0.1408 -0.2531 0.1492 -0.1831 0.1969 -0.2169 0.0877 -0.1546 -0.1154 -0.1431 -0.1246 -0.2208 0.2654 -0.2931 -0.1746 -0.1877 0.1577 -0.2923 0.1123 0.1138 0.0785 -0.1962 -0.1938 -0.1215 -0.1423 -0.1531 0.1462 -0.1554 -0.1977 -0.1669 0.1969 -0.2915 0.2208 -0.2031 -0.1477 -0.3192 -0.1708 -0.1677 0.2485 -0.2446 -0.2562 0.1100 -0.2277 -0.1431 0.1846 0.2577 -0.2138 -0.1485 0.1677 0.2031 0.1277 -0.1523 0.1808 -0.1038 0.2308 -0.1277 0.1592 0.1554 -0.2685 0.2731 -0.1100 0.1585 0.1800 0.1846 -0.2446 0.1277 0.1477 0.2023 0.1600 -0.2038 0.2985 -0.1546 -0.2208 -0.1769 0.2146 0.3100 -0.1646 0.1615 -0.3085 -0.1885 -0.2362 -0.2015 -0.1138 -0.1162 -0.2108 -0.1962 0.1669 -0.2262 0.2185 0.1085 -0.2262 0.1254 0.1700 0.1592 -0.2277 -0.1962 -0.1223 0.2062 0.2569 0.1492 0.1062 0.1977 0.2962 -0.2985 0.2000 -0.1485 0.2062 -0.1262 0.1054 -0.1531 0.1362 -0.2362 0.0815 -0.1738 -0.1208 -0.1531 -0.2638 -0.2038 -0.1915 -0.1200 -0.0838 -0.1508 0.1515 -0.2715 0.2269 -0.1946 0.1715 0.2508 -0.1654 0.2400 0.1308 0.0900 0.1115 0.1615 0.2369 0.3054 -0.1277 -0.1538 0.2300 0.2485 -0.1408 -0.1608 -0.1808 -0.1154 -0.1054 -0.1477 0.1554 -0.1231 0.2185 -0.1377 0.2069 -0.1677 0.2223 0.1715 -0.1946 -0.1854 0.1115 -0.1162 0.1777 0.1754 0.1946 0.1592 -0.1208 0.1662 -0.1577 0.1538 0.1800 0.1300 -0.1931 -0.1300 0.1500 -0.2000 -0.1215 -0.2262 -0.1815 -0.3962 -0.2777 0.1600 0.1269 0.2200 -0.1323 -0.1046 -0.1454 0.1946 0.1546 0.2092 -0.2585 0.3015 -0.1462 -0.3369 0.1777 -0.1892 0.1708 0.2046 0.1400 0.1792 -0.1485 -0.1362 0.1600 -0.1762 0.1400 0.1362 0.2877 0.2777 0.1400 0.1246 -0.1646 0.1985 0.2685 0.1638 -0.1646 0.1969 -0.1246 -0.1608 -0.2100 -0.1323 -0.2592 -0.1908 -0.1300 -0.1323 0.1477 -0.1838 -0.2546 0.1069 -0.2208 0.1500 0.1923 -0.1862 0.1115 -0.1923 0.1346 0.2515 -0.2946 0.2300 0.1108 0.2300 -0.2015 0.2369 0.1431 -0.1446 0.2146 -0.1831 0.1446 0.2492 0.1392 0.3177 -0.2315 -0.1400 0.0954 -0.1023 -0.1708 0.2000 0.1969 0.1585 0.1815 -0.2877 -0.1292 -0.0992 -0.1231 -0.2308 0.1715 0.1815 -0.1315 0.2446 -0.1292 0.2769 -0.1608 -0.2915 -0.2215 0.1746 -0.1562 0.1223 -0.2031 0.2262 -0.2777 0.1831 -0.2946 -0.1423 -0.1792 0.1508 -0.1962 -0.0992 -0.1992 -0.1138 0.2177 -0.2015 0.2323 0.1477 -0.1831 0.3092 -0.2392 0.1485 -0.2400 -0.1815 -0.2454 0.1592 0.1531 0.1892 0.2292 -0.1815 0.1269 0.1569 0.2646 0.1523 0.1015 0.1092 -0.1346 0.1238 0.1831 -0.1277 0.1238 0.2762 0.1415 0.1308 -0.1538 -0.2700 0.1546 0.1254 0.1354 0.1623 0.1246 -0.2415 0.2177 -0.1277 -0.1969 0.1815 0.1346 0.1623 0.2262 0.2708 -0.1415 -0.1400 0.1308 0.1392 0.1515 0.1100 -0.2362 -0.1285 0.1662 -0.2908 -0.1746 0.1315 -0.2438 -0.2162 -0.2400 0.1623 -0.1585 0.1515 0.1262 -0.1377 0.1238 -0.1223 0.2277 -0.2062 0.1469 -0.1362 0.1508 -0.1408 0.2069 0.1408 -0.1215 -0.1862 -0.1877 0.1769 -0.2638 0.1138 -0.2269" HIT_INDICES="25 26 33 34 41 46 53 59 60 61 63 66 67 68 79 85 88 91 92 100 104 107 112 114 115 116" ES_PROFILE="-0.2115 -0.1731 -0.1946 -0.1562 -0.1777 -0.1792 -0.2008 -0.2123 -0.1738 -0.1354 -0.1069 -0.0885 -0.0500 -0.0115 -0.0731 -0.0846 -0.0662 -0.0477 -0.0092 -0.0408 -0.0323 -0.0138 -0.0154 0.0131 0.0515 0.0900" RANK_AT_ES="58.0000" RANK_SCORE_AT_ES="0.9600"/>
  <DTG RANKED_LIST="SexDevelopmentGenesPRL_remapped.rnk" TEMPLATE="na_as_pre_ranked" GENESET="gene_sets.gmt#HP_ABNORMALITY_OF_THE_PITUITARY_GLAND" ES="-0.2206" NES="-1.3428" NP="0.1496" FDR="0.5935" FWER="1.0000" CHIP="ftp.broadinstitute.org://pub/gsea/annotations_versioned/Human_Gene_Symbol_with_Remapping_MSigDB.v7.5.1.chip" RND_ES="0.1061 -0.1432 0.2928 -0.1279 0.2123 0.1081 0.1413 -0.1477 0.1087 -0.2526 0.1950 0.1899 0.1566 0.1087 -0.1375 -0.1944 0.1662 -0.1988 -0.0902 -0.1758 -0.1292 0.1528 0.2225 0.1368 0.1982 -0.1074 0.1605 0.1311 -0.1202 -0.0934 0.1637 0.0965 -0.1004 -0.2679 -0.1746 0.1963 -0.1873 -0.1471 0.2238 -0.1029 -0.1349 -0.1822 0.1202 -0.1151 0.2046 0.1694 -0.1637 -0.1253 0.2513 0.1509 -0.1087 -0.0965 -0.1093 0.1893 0.1074 -0.1573 0.2263 0.1362 0.1477 -0.1234 -0.1541 0.1656 -0.2449 0.2871 -0.1694 -0.1387 -0.1445 0.1202 0.2468 0.1937 0.1925 -0.1701 -0.1170 0.1822 -0.2775 0.1324 0.1183 -0.1777 0.1771 0.1701 0.1407 -0.1650 0.1873 0.1368 -0.1240 -0.1445 -0.1042 -0.1541 0.1477 -0.1528 -0.1541 0.2570 -0.1554 -0.2321 0.2027 -0.1899 -0.2308 0.1106 -0.1912 0.1234 -0.1093 0.2116 -0.1445 -0.2180 0.1605 0.1547 0.1042 0.1605 0.1867 0.1522 0.1106 0.1343 0.1650 0.2180 -0.1202 -0.2008 0.2123 -0.1100 -0.0985 0.1451 -0.1432 -0.2276 0.1675 -0.1560 -0.1682 0.1522 0.0927 -0.1119 -0.1266 -0.1368 0.0965 -0.1720 -0.1739 0.1451 -0.1925 0.2615 0.2116 0.2270 -0.2807 -0.0748 -0.2244 0.1074 -0.1867 -0.1592 -0.1630 0.1528 -0.1707 -0.2161 -0.3133 -0.0748 0.1579 -0.1311 -0.1215 0.1266 0.1164 -0.2263 -0.0997 -0.1343 -0.1598 -0.1528 0.0972 -0.1624 0.1087 0.1893 -0.2289 -0.0870 -0.2187 0.1317 0.1349 -0.1413 -0.1311 0.2404 -0.2219 -0.1790 0.1419 -0.1330 -0.1266 0.2813 0.1554 0.1330 -0.1854 -0.2142 -0.1419 -0.1157 -0.2097 0.1496 0.1829 -0.1419 0.2295 -0.1458 0.1605 -0.2142 0.2206 0.2558 -0.2091 -0.1081 0.1714 0.2027 0.3063 0.1624 -0.2436 -0.1707 0.1560 0.1106 0.1023 0.0940 0.0895 -0.2366 -0.2724 0.1176 -0.2142 0.1324 0.0978 0.1157 -0.1541 0.1330 0.0767 -0.1157 0.1618 0.1202 -0.2225 -0.1234 -0.1714 0.1311 -0.1145 0.3267 -0.1547 0.1809 -0.1547 0.2609 -0.1714 0.1496 0.2513 0.2238 -0.1106 0.1017 -0.1189 -0.1714 -0.1554 -0.2180 0.1720 0.1592 -0.2142 -0.1170 0.2289 -0.2788 0.1183 0.1445 0.0902 -0.2788 -0.0997 -0.2212 -0.1125 0.0914 -0.0934 0.1624 0.2743 0.1509 0.2327 0.1586 -0.1829 0.1746 -0.1151 -0.2698 -0.2615 0.1228 -0.1138 0.1349 -0.1125 0.1656 0.2417 -0.1189 -0.1285 -0.1483 0.2052 -0.1541 -0.1228 -0.1554 -0.1228 -0.1164 0.0895 0.1330 -0.1355 0.1515 -0.1145 0.1413 -0.1560 0.1451 -0.1899 -0.2078 -0.1381 -0.1311 -0.2513 -0.1471 0.1419 0.1822 -0.1662 0.2027 -0.0786 -0.2551 0.1765 0.1477 -0.1125 -0.2155 0.1873 -0.1867 -0.2455 0.1253 -0.1387 0.2091 0.2219 -0.1598 0.2008 0.1944 0.3165 -0.0921 0.1451 0.1643 0.1848 0.1880 -0.1196 -0.1758 0.1285 0.1260 0.2347 0.1381 0.1330 -0.2219 -0.1087 0.1637 -0.1279 -0.1477 -0.2020 -0.2398 -0.1822 0.1586 -0.0857 -0.1036 0.1330 0.1419 0.2142 -0.2072 -0.2871 0.2609 -0.1835 -0.1100 -0.1298 0.1317 -0.1777 0.1733 0.1841 -0.0921 0.1285 0.1061 0.1515 0.1419 0.2033 -0.1324 0.1375 0.2519 0.1074 0.1899 -0.1413 -0.1419 -0.1720 -0.1746 -0.1298 0.1189 0.1957 -0.2123 -0.2065 -0.2065 0.1145 -0.1400 0.1726 -0.1387 -0.2577 0.1253 -0.2161 0.1432 0.2155 0.1324 0.1630 0.1701 0.1081 0.1618 -0.2238 0.1304 0.1988 0.1355 -0.1093 0.1336 -0.1017 -0.2193 -0.1861 0.2174 0.2577 -0.1528 0.1618 0.0965 -0.1758 -0.0946 0.1132 0.1784 0.1036 0.1157 0.1272 0.1068 -0.1650 -0.2065 -0.2737 -0.1835 0.1682 0.1694 0.1375 -0.1355 -0.1247 -0.1854 -0.1017 -0.0972 0.1017 0.1355 0.1215 -0.1170 0.1995 -0.2653 0.1592 -0.1733 0.0857 -0.2634 0.2008 -0.2027 -0.1272 0.1643 -0.1311 0.1566 0.1522 -0.1093 -0.1503 -0.0997 -0.1189 -0.0991 -0.2379 0.1912 -0.0902 -0.1061 -0.1560 0.1829 0.1496 -0.1189 -0.2014 0.1803 -0.1074 -0.1554 0.1618 0.2161 -0.1528 -0.2052 -0.2666 -0.1771 -0.1387 0.1355 -0.1387 -0.3254 0.1113 -0.1355 -0.1375 0.1547 -0.2020 -0.1714 -0.1330 -0.0972 0.1797 -0.1400 0.1049 -0.1304 0.1464 0.1503 0.1784 0.1541 -0.1630 0.1202 0.2257 -0.1643 0.2257 0.0825 0.0953 -0.0908 -0.1375 -0.1867 -0.1183 0.2494 0.1777 0.1151 0.1528 0.3120 -0.2948 -0.1042 -0.2238 0.2858 -0.0857 0.1503 0.1349 -0.1266 -0.2334 0.1087 0.0978 -0.1995 -0.1234 -0.1925 0.1535 -0.1304 0.3018 -0.1701 -0.2193 -0.1355 -0.1458 -0.1304 0.1662 0.1196 0.1809 0.1132 0.1138 0.1528 -0.2008 0.1976 0.2302 -0.2014 0.1407 0.1010 0.1598 0.1317 -0.1682 0.1739 0.2263 0.1541 -0.2896 0.1042 0.0940 0.1170 -0.1368 0.1771 0.2321 0.3088 0.1682 -0.0921 0.1439 -0.1336 -0.1873 0.1669 0.1611 -0.1746 0.1765 0.1720 -0.2251 -0.1368 -0.1292 -0.1381 0.3216 0.1765 -0.0876 -0.2212 0.1988 -0.1694 -0.2129 0.1100 -0.1464 -0.1777 -0.1483 0.1074 -0.1682 0.2404 0.1822 0.1720 -0.1899 -0.1234 -0.1125 0.2244 0.1867 -0.1004 0.1202 0.1509 0.1260 0.0729 -0.1419 0.1988 0.2225 -0.1407 0.1221 0.2001 -0.1969 -0.1573 -0.1240 -0.1790 0.2129 0.0927 0.1426 -0.1336 -0.1285 0.2116 -0.1483 -0.1694 -0.1611 -0.2257 0.1797 -0.3702 0.2359 -0.1451 -0.0991 0.1688 0.1081 0.1387 -0.2960 0.1164 0.1023 0.1893 0.2206 -0.2206 -0.1279 -0.0985 -0.1400 0.2174 -0.2538 0.1279 0.0838 0.1726 -0.1387 0.1931 -0.1407 0.1061 0.1566 0.1272 0.1630 0.1790 -0.1694 0.1957 -0.1982 0.1010 0.1886 -0.1861 0.1400 0.1854 -0.1093 0.2097 -0.1023 0.1483 0.1400 -0.2008 -0.0985 -0.2174 -0.2698 0.0927 -0.1835 -0.1822 0.2001 -0.2666 0.1228 -0.2225 -0.1387 -0.1797 0.1317 -0.1893 0.2673 0.1061 0.2788 -0.1036 -0.1164 0.1861 0.1573 0.1266 0.1701 0.1336 0.1336 0.2084 -0.1976 0.1560 0.1669 0.1407 -0.1151 -0.2474 0.2084 -0.1477 -0.1893 0.1202 -0.1944 0.0767 0.1503 -0.0959 0.1873 0.1202 0.1042 -0.1586 0.1324 -0.1496 0.1311 0.0972 -0.1138 -0.2187 0.1247 -0.1394 0.1311 0.2749 0.1688 0.1637 0.2161 -0.1547 0.2941 0.2647 0.1362 0.2116 0.0965 0.1886 -0.1324 -0.1240 0.2097 -0.1848 0.1816 0.2449 -0.2001 0.3235 -0.0863 0.2008 -0.1899 -0.1145 -0.1266 0.2730 -0.1701 0.2327 0.1573 -0.0978 0.1081 -0.1330 0.1694 0.1784 0.1893 0.1515 0.1471 -0.1362 -0.2270 -0.1221 0.1458 0.1829 0.2084 -0.1119 -0.1592 -0.2161 -0.1605 -0.0742 -0.1675 0.0991 -0.1247 0.2251 -0.2596 0.1829 0.1387 -0.1573 -0.2040 -0.1439 -0.1714 0.1714 -0.2359 -0.1816 0.1279 -0.1566 0.0844 0.1515 0.1183 -0.0870 0.1656 -0.1790 -0.1017 -0.1643 0.1298 -0.2347 -0.1074 0.1285 0.1324 0.1809 -0.1790 0.1937 0.1100 -0.1522 -0.2168 0.1592 -0.2136 0.1630 -0.2526 0.2852 -0.2532 -0.1477 -0.1394 0.1208 -0.2289 0.2072 0.1464 -0.1957 0.1247 -0.2788 0.1643 -0.1867 0.1592 0.1969 -0.1138 -0.1132 0.2283 -0.0934 0.0863 0.0997 -0.2641 0.1611 -0.1311 -0.2558 -0.1899 0.0972 0.2724 -0.1490 0.1803 -0.1605 0.2647 -0.2065 -0.0857 -0.1726 -0.1918 0.2027 -0.2231 0.2877 0.2148 -0.1618 -0.0723 0.1541 0.2168 -0.1490 0.0972 -0.1445 0.2711 0.1451 0.1515 -0.1547 -0.2251 0.1931 -0.1439 0.1471 -0.1637 0.1292 -0.1368 -0.1368 0.1835 0.1387 0.1477 -0.1292 0.2027 -0.2462 0.1528 -0.1260 0.1701 0.1458 0.1771 -0.1867 -0.2468 -0.2168 0.1944 0.2538 0.1432 -0.2980 0.1036 0.1426 0.1618 -0.1151 0.1074 0.1566 0.1605 0.2283 -0.1573 -0.2072 0.2986 0.1253 -0.1355 -0.2244 0.1304 0.2257 0.1145 0.1803 0.1176 -0.1426 0.1490 0.1777 -0.1873 0.1726 0.2116 0.0863 0.0870 -0.2148 -0.1234 -0.0780 -0.0921 0.0965 -0.1145 0.1675 -0.2251 -0.2212 0.2193 0.1247 0.2059 -0.1573 0.1432 -0.2481 -0.1650 -0.1279 0.1976 -0.1343 -0.2417 0.2251 0.1746 -0.1445 -0.1976 0.1905 0.1598 -0.0831 0.0965 0.2398 -0.1387 -0.1004 -0.2136 0.1522 -0.2001 -0.1701 0.1119 -0.1809 0.2436 0.2199 0.2014 -0.1739 -0.1714 0.1068 -0.2008 0.1202 0.1183 -0.1138 -0.1439 -0.1253 -0.1854 -0.1605 0.1752 -0.1324 -0.1017 0.1266 -0.1055 -0.1164 0.1215 0.1375 0.1554 -0.1515 -0.1336 -0.1777 -0.1458 0.0965 -0.1937 0.1215 0.2219 -0.1688 0.1694 -0.1464 -0.1375 -0.2807 0.2327 0.2794 0.1592 -0.1656 0.1208 -0.1931 0.2238 0.1100 0.2257 0.1343 0.1861 -0.1637 0.1618 -0.2212 0.1624 0.1515 -0.1880 -0.1298 -0.1598 -0.1049 -0.2110 -0.2513 0.0902 0.1439 0.1701 0.2315 0.1445 -0.1330 -0.1650 0.2749 0.1714 -0.1854 0.1650 0.1541 0.2014 0.1343" HIT_INDICES="1 7 8 9 10 12 13 18 24 31 33 36 51 56 61 62 63 67 87 89 90 98 99 104 105 107 108 111 113 116 118 120 121 122" ES_PROFILE="0.0185 -0.0064 0.0230 0.0524 0.0818 0.1004 0.1298 0.1157 0.0908 0.0550 0.0735 0.0812 -0.0416 -0.0556 -0.0697 -0.0403 -0.0109 -0.0141 -0.1912 -0.1726 -0.1432 -0.1899 -0.1605 -0.1746 -0.1451 -0.1266 -0.0972 -0.0895 -0.0710 -0.0633 -0.0448 -0.0262 0.0032 0.0326" RANK_AT_ES="86.0000" RANK_SCORE_AT_ES="-0.4000"/>
  <DTG RANKED_LIST="SexDevelopmentGenesPRL_remapped.rnk" TEMPLATE="na_as_pre_ranked" GENESET="gene_sets.gmt#HP_SKELETAL_MUSCLE_ATROPHY" ES="-0.2613" NES="-1.3422" NP="0.1359" FDR="0.5900" FWER="1.0000" CHIP="ftp.broadinstitute.org://pub/gsea/annotations_versioned/Human_Gene_Symbol_with_Remapping_MSigDB.v7.5.1.chip" RND_ES="-0.2387 0.2491 0.3198 0.2019 0.1962 0.1925 0.2311 0.1972 -0.2047 0.2274 0.1547 -0.2425 -0.1311 0.2019 -0.1547 -0.1000 0.1811 0.2066 0.2915 -0.0840 -0.3160 -0.1896 -0.1292 0.2321 -0.1491 0.2217 -0.1868 -0.1642 0.2377 0.1179 0.1670 -0.3028 0.1670 0.2613 -0.0745 -0.1208 -0.1651 0.1368 0.2387 -0.1255 0.1292 0.1755 -0.1179 0.1623 -0.2085 0.2028 -0.1887 -0.1236 0.1491 0.1142 0.0953 0.1340 0.2538 -0.1575 -0.1792 0.1368 0.1774 0.2972 0.1283 0.2557 -0.1783 -0.2066 -0.1642 -0.2425 0.1368 -0.2462 0.1745 -0.2047 0.2632 -0.1651 -0.1491 0.1821 -0.1594 -0.2066 0.1274 0.3472 -0.0991 -0.2462 0.1642 -0.2236 -0.1991 -0.2783 -0.1962 0.2009 0.1840 0.1792 0.2292 0.2755 0.1245 -0.1726 0.2783 -0.2368 0.2245 0.1453 0.1142 0.1349 0.0991 0.2538 0.2679 0.2151 -0.1311 0.1811 -0.1868 0.1434 -0.1302 -0.2708 -0.1160 -0.1330 0.2736 -0.2104 -0.3066 0.2142 -0.1896 0.2000 0.1547 0.2330 0.2377 0.1698 -0.2981 0.2491 -0.2113 0.3302 0.2019 0.1443 -0.1472 -0.2292 -0.2566 0.1811 0.2217 -0.3387 0.2406 0.2783 -0.1500 -0.1792 -0.1255 -0.1689 0.3208 0.1679 0.2660 0.1981 -0.2009 -0.2057 0.1868 0.2057 -0.2594 -0.2481 -0.3283 0.1453 0.1868 -0.1340 -0.2406 -0.1217 -0.1811 0.1708 0.1811 -0.3085 -0.1302 -0.1623 -0.2208 0.2236 -0.2066 -0.2208 0.2160 -0.1321 -0.0943 0.2575 0.2028 0.2575 0.2651 -0.2047 -0.2811 -0.1934 -0.2245 0.1698 0.1755 -0.1538 -0.1764 0.1755 -0.1642 -0.0925 -0.1434 -0.1377 -0.1623 0.1443 -0.1142 -0.1340 -0.2991 -0.2538 0.2179 0.2066 0.1189 -0.3830 0.1547 0.3453 -0.2019 -0.1519 0.1604 -0.2443 -0.1736 0.0906 -0.1387 0.2123 -0.1519 0.1868 -0.1434 0.2132 -0.2774 0.2519 -0.1377 -0.1311 0.2670 0.1868 0.1981 -0.1925 0.1981 -0.2651 -0.1726 -0.1575 -0.2028 0.2377 -0.1830 0.1396 0.1217 -0.2368 -0.1491 0.2094 0.2519 0.1340 -0.1217 0.1736 -0.1698 0.1660 -0.1472 0.3698 0.3349 0.2075 0.1198 0.1519 0.2094 0.2000 -0.1764 -0.2075 0.1575 0.1736 0.1670 0.1708 -0.2264 -0.1840 0.1594 -0.2670 -0.1651 -0.1736 0.2538 -0.1292 0.2028 -0.2632 0.1151 -0.2283 -0.2849 -0.1311 0.3453 0.1811 -0.1774 0.1415 0.1538 -0.1415 0.2481 0.1585 0.2925 -0.1368 0.1519 0.1679 -0.1481 0.2208 0.2585 -0.2189 -0.0896 0.2179 -0.2358 0.3358 0.2896 0.1925 -0.1660 0.1358 -0.1689 0.1226 0.2594 -0.1925 -0.1840 0.1255 -0.0962 -0.1792 0.1132 -0.2236 0.1057 0.1991 0.2368 0.2679 -0.1377 -0.1208 -0.3491 0.1472 0.1274 -0.2877 -0.3509 0.1840 -0.2943 0.1236 0.1226 0.2075 -0.1642 -0.1755 0.3066 0.2368 -0.1472 -0.3019 0.1538 0.2019 -0.1642 -0.2830 -0.3000 -0.1981 -0.2868 0.2170 0.1028 -0.1783 -0.2057 -0.2868 -0.1547 -0.1858 0.1877 -0.1915 -0.1368 0.1717 -0.1358 -0.1585 0.1858 -0.3585 -0.2340 0.1094 -0.2028 -0.1358 0.2623 0.1887 -0.1849 0.2557 0.1915 0.1311 -0.1943 -0.1189 0.1387 0.2283 -0.1321 -0.1415 -0.1991 0.1623 0.1443 -0.1698 -0.2538 0.2764 -0.2481 0.1519 0.0764 -0.2236 -0.1566 -0.2170 -0.2321 -0.2425 0.2887 -0.1896 0.1792 0.2302 -0.1594 -0.2330 0.1962 -0.1575 -0.2000 -0.1368 0.2387 -0.1726 -0.2745 0.2264 0.2236 -0.2425 -0.2047 0.2274 -0.1991 -0.1613 0.4000 -0.1736 0.2557 -0.1698 -0.1962 0.1745 0.1736 0.1915 -0.1292 -0.1802 -0.1792 -0.3547 -0.1396 0.1509 0.2594 0.2585 0.1538 0.2321 0.2189 -0.1292 -0.1217 0.3302 -0.2406 -0.2368 -0.2302 -0.2962 0.1264 -0.1113 -0.1340 0.2094 0.1811 -0.1585 -0.2085 0.1151 -0.1368 0.1434 -0.2679 -0.3028 -0.1962 -0.1104 0.2632 0.2349 0.1377 0.1425 0.2443 0.1972 0.1123 0.2170 -0.1387 -0.1849 0.1925 -0.1481 0.1396 0.2226 -0.2462 -0.2368 0.2274 -0.2132 0.1594 -0.1387 0.1981 -0.1745 -0.1462 0.1745 -0.2651 -0.1840 -0.1642 0.3396 -0.1462 -0.2585 -0.1132 -0.4019 -0.1009 0.2604 -0.1943 0.1604 -0.3632 0.2519 -0.2745 -0.1670 -0.2028 -0.2660 0.1302 -0.1679 -0.1934 0.1972 0.2151 0.1698 -0.2000 0.2019 0.2274 -0.1406 0.3132 0.1387 0.2462 -0.1962 -0.1472 0.1896 0.1783 -0.1396 0.1311 0.2123 0.1925 0.2340 -0.2717 0.3009 -0.1575 0.3226 0.1481 -0.2330 0.1415 0.2226 -0.1547 0.1528 -0.2472 -0.1387 0.5019 0.1481 -0.2689 -0.1708 -0.1896 0.2528 -0.2151 0.1736 -0.2179 0.2528 -0.2302 0.2651 0.2953 -0.2491 -0.1764 0.3981 0.1811 0.1764 0.2547 -0.1802 0.1453 0.2755 0.2142 0.1321 0.2406 -0.1179 -0.2453 -0.1925 0.2679 -0.1075 0.1047 0.2443 -0.1792 -0.1906 -0.1708 0.1613 -0.1340 -0.3189 0.1868 0.1557 0.2934 0.3236 -0.2019 0.2396 0.1745 -0.1321 0.1491 -0.0953 0.1623 0.2660 0.1585 -0.2623 0.1623 -0.1000 0.1925 -0.3189 0.1538 0.1896 -0.1670 0.2425 0.1858 0.1208 0.1274 0.3377 -0.2368 0.2604 0.1745 -0.1274 0.2349 -0.1057 -0.2000 0.1906 -0.3094 -0.1642 -0.1528 0.2321 -0.2094 0.2453 0.2547 0.1396 0.1453 -0.2311 0.2236 -0.2321 -0.2236 -0.2406 -0.2255 0.1387 0.3009 -0.2009 0.2236 -0.1642 -0.1868 0.1594 0.1877 -0.1264 0.1387 0.1792 0.1764 -0.1425 -0.2019 -0.3717 0.2934 -0.2057 -0.1132 -0.1708 0.2387 -0.1491 -0.1708 0.1255 0.3934 0.2009 0.2179 0.1925 -0.2236 -0.2340 -0.2009 0.2462 -0.1585 -0.2189 -0.1462 0.2972 0.1415 0.1962 0.1311 -0.1623 0.1642 -0.1274 0.4075 -0.2113 -0.1868 -0.1708 0.1236 0.2283 0.1858 0.2236 0.2340 0.1613 0.1651 -0.1698 0.1915 0.4292 -0.2028 -0.1151 0.2896 0.2802 0.1075 -0.1594 0.2538 -0.2226 0.1726 0.2396 0.1802 0.4509 -0.1708 0.1745 -0.1245 -0.1868 0.1642 0.2708 0.2377 -0.1566 0.2000 0.1830 -0.1425 0.2925 -0.2179 -0.1953 -0.2349 0.1453 -0.1915 0.1519 -0.2151 -0.0925 0.1462 0.2123 -0.1340 -0.1981 -0.1425 0.1962 -0.1226 -0.4321 -0.2000 -0.1670 -0.2396 -0.2434 -0.1736 -0.2575 -0.2387 -0.2028 -0.2009 0.0943 -0.1547 0.1925 -0.1047 0.1660 0.1981 0.2349 -0.1368 0.3198 0.1868 0.1840 -0.2387 0.1321 0.1708 -0.3113 0.2472 0.2057 0.1802 0.1642 -0.1481 -0.2151 0.1575 0.1481 0.3009 0.2226 -0.1462 0.3340 -0.2104 0.2368 0.1679 -0.3642 -0.1226 -0.2943 -0.1170 0.1877 -0.2387 0.2425 -0.0830 -0.2453 0.2519 0.1481 0.2066 0.3509 0.1321 -0.1075 -0.2509 0.2321 -0.2330 -0.1887 -0.3000 0.3377 0.1717 0.1434 -0.2500 0.1792 0.2472 -0.1038 -0.2113 0.1613 -0.1613 0.1708 0.1915 0.3104 0.1321 -0.1651 0.2208 -0.2274 -0.3217 -0.1302 -0.2330 -0.1915 0.1764 0.2358 0.1604 0.4113 -0.1868 0.1632 0.1887 -0.2368 0.2179 -0.0953 0.1425 0.1623 -0.1764 0.1368 -0.2057 -0.2330 -0.1679 0.1434 0.1660 0.1858 0.2689 0.1660 -0.2019 -0.1585 -0.2151 0.2660 -0.1858 0.1085 0.1830 0.1491 0.2151 -0.1991 -0.1642 0.2321 0.2170 -0.1547 0.2170 0.2887 0.1142 0.1377 0.2330 -0.1519 0.2208 -0.2113 0.1368 0.1038 -0.2528 0.1651 -0.2660 0.2066 -0.2755 -0.2783 -0.2179 0.1019 0.0934 0.1642 -0.2255 -0.1491 -0.1274 -0.1604 0.1264 0.1717 -0.2481 -0.1887 0.1132 -0.1858 -0.1925 0.2528 -0.1613 0.1500 0.1387 -0.2330 -0.1519 0.2038 -0.1198 -0.2189 -0.1415 0.2689 -0.1934 -0.3009 0.1387 -0.1038 -0.3632 -0.2292 0.1453 -0.1802 0.1877 -0.2660 -0.1462 -0.2123 0.1142 0.2755 -0.2047 0.1660 -0.2245 0.1906 0.1557 -0.1311 0.2651 -0.1679 0.1283 -0.2840 -0.1708 0.1745 0.1425 0.2151 0.1151 0.2368 -0.2255 0.1330 -0.2943 0.2302 -0.3236 0.2179 0.2396 0.1462 -0.1491 -0.1575 -0.1604 0.1679 0.1406 0.1896 0.2500 -0.1368 -0.3113 -0.1811 -0.1113 0.1811 0.1764 0.1311 0.1849 0.2160 -0.2236 0.2047 0.2179 -0.0953 -0.1302 -0.1358 0.2075 -0.2981 -0.1528 -0.2613 -0.1104 -0.1575 -0.1736 -0.1528 -0.2358 -0.1425 -0.1434 0.1708 -0.3500 0.2387 0.2406 -0.1443 -0.1113 0.1047 -0.1509 0.1623 -0.2915 0.2151 0.3075 0.1368 0.1274 0.1519 -0.1321 -0.2142 0.3358 0.2972 -0.1453 -0.2547 -0.1858 -0.2264 -0.1528 0.3019 -0.2151 0.1179 0.1321 0.2396 0.1613 -0.2255 -0.2792 -0.1849 0.2509 0.1453 -0.2783 -0.1557 -0.2462 0.1113 0.3000 0.2330 0.1708 0.1670 -0.2132 0.1472 -0.2528 -0.2340 0.4066 -0.1509 0.2142 0.1774 0.1028 0.1858 -0.2415 -0.1075 -0.1849 -0.1925 -0.1443 -0.1538 -0.1623 -0.2160 0.2764 0.2811 -0.2642 0.1783 -0.1868 0.1491 -0.1585 -0.1613 -0.2066 0.1877 0.2208 0.2264 0.3142 -0.1896 0.2387 -0.2443 -0.2377 0.2396 -0.2802 0.1132 -0.2443 0.2009 -0.2075 -0.1745" HIT_INDICES="3 34 35 42 44 45 47 48 49 52 63 65 66 68 75 88 92 100 102 114" ES_PROFILE="0.0217 -0.2113 -0.1613 -0.1679 -0.1274 -0.0774 -0.0368 0.0132 0.0632 0.0943 0.0500 0.0906 0.1406 0.1811 0.1745 0.1113 0.1330 0.1170 0.1575 0.1038" RANK_AT_ES="33.0000" RANK_SCORE_AT_ES="6.4700"/>
  <DTG RANKED_LIST="SexDevelopmentGenesPRL_remapped.rnk" TEMPLATE="na_as_pre_ranked" GENESET="gene_sets.gmt#GOBP_EMBRYO_DEVELOPMENT_ENDING_IN_BIRTH_OR_EGG_HATCHING" ES="-0.2670" NES="-1.3411" NP="0.1327" FDR="0.5880" FWER="1.0000" CHIP="ftp.broadinstitute.org://pub/gsea/annotations_versioned/Human_Gene_Symbol_with_Remapping_MSigDB.v7.5.1.chip" RND_ES="0.1575 0.1311 -0.3472 -0.1462 -0.1981 0.2415 0.1736 -0.1396 -0.2255 0.2557 -0.1858 0.2623 0.1811 -0.2858 -0.1264 -0.1481 0.2132 -0.1991 -0.1509 0.3113 0.1783 -0.1575 0.1415 -0.2528 0.2792 0.1189 -0.1481 0.1670 0.2094 0.2349 0.1858 -0.1462 -0.2113 0.2849 -0.1566 0.1915 -0.1745 -0.1962 0.2075 0.2132 0.2613 0.2764 0.1255 -0.1594 -0.2142 0.3047 0.2321 0.1858 0.2802 0.2840 0.2123 -0.2877 -0.3726 -0.1575 0.2689 -0.1736 -0.1953 -0.1764 -0.2264 -0.2623 0.3000 0.2651 -0.2925 0.1179 0.2585 0.1642 0.3057 0.1821 0.2802 0.4264 -0.1113 0.1689 0.1425 0.1915 -0.1566 -0.1632 0.2038 0.1745 0.2689 -0.1528 -0.1783 -0.2840 -0.1858 -0.1642 -0.2047 -0.1179 0.2642 -0.1349 -0.2198 -0.1613 -0.3943 0.2236 -0.1057 -0.2302 -0.1925 0.1311 -0.1217 0.1226 -0.1972 0.1764 -0.1726 -0.1953 0.2519 -0.2830 0.1887 0.1566 -0.2802 0.1811 0.2387 -0.2066 0.1906 0.1330 -0.1245 -0.1302 -0.1962 -0.2019 -0.2123 0.1274 -0.1679 0.3264 0.1613 0.2632 -0.2047 0.1632 -0.1330 -0.1604 0.2594 -0.1538 0.1868 0.2377 0.1943 -0.1311 0.1679 -0.2500 -0.2028 -0.1057 -0.1858 0.2274 -0.1736 -0.1094 -0.1491 0.1170 -0.1953 -0.1302 -0.2217 -0.1679 -0.2330 -0.2274 -0.1462 0.2142 -0.1679 -0.2491 0.1972 -0.1500 0.2764 -0.1651 -0.2509 0.2160 0.1877 -0.1802 0.3038 0.3170 -0.2377 -0.1708 -0.2377 0.1717 -0.1009 0.1283 -0.2434 -0.0991 -0.1745 0.1255 0.2594 -0.1236 0.2557 -0.2434 -0.2264 0.2255 -0.1925 0.1783 -0.2632 -0.1425 0.2274 -0.1528 -0.1491 -0.1736 -0.2217 0.1925 0.2915 -0.2632 -0.3028 0.1887 0.3094 -0.0887 -0.1991 -0.1396 -0.1906 -0.1245 -0.1557 -0.2830 0.2594 -0.3830 -0.2764 -0.1264 -0.2198 -0.2670 0.3132 0.0953 0.2858 0.2415 0.3283 0.1604 -0.1462 -0.2434 0.2151 0.1764 -0.1811 0.1462 0.2340 0.3255 -0.1689 -0.1358 0.2217 -0.1858 0.2151 0.1255 0.3038 0.1283 -0.1274 -0.2302 0.1292 0.2208 -0.2085 -0.2104 0.3632 0.1717 -0.2274 0.1991 0.2217 -0.0962 0.1396 -0.2689 0.1689 -0.1736 -0.2094 -0.1991 -0.1566 0.2028 -0.2340 0.1491 0.2245 -0.2726 0.1151 0.3481 -0.2358 -0.2736 0.1453 -0.1887 -0.1774 -0.1453 0.1500 0.1434 -0.2142 -0.1679 0.2651 0.2292 0.2774 0.1340 0.2217 -0.2774 -0.1415 0.0972 0.4396 -0.2255 -0.2255 -0.1708 0.2642 0.2415 -0.1283 -0.1538 0.1434 -0.2651 0.2962 0.1292 -0.2019 -0.1642 0.1406 -0.1557 -0.3179 -0.1462 0.2085 -0.1481 0.2755 -0.1453 0.1425 0.2217 0.1623 0.2028 -0.1962 0.1717 -0.1094 -0.1462 0.1415 -0.1906 0.1651 0.1566 -0.2651 -0.1453 0.1358 -0.2132 -0.1670 -0.2057 0.1208 0.2236 0.2264 -0.2245 0.1858 0.1896 0.1415 -0.1623 -0.2906 0.2217 -0.2453 -0.2274 0.3085 -0.3028 -0.1519 0.2830 0.2151 -0.1642 0.1519 0.1858 0.1660 -0.1557 -0.2009 -0.1708 -0.1274 0.2009 0.1481 0.2057 -0.2368 -0.2028 -0.1953 -0.2208 -0.2245 -0.2160 0.1896 0.2226 -0.2038 -0.1925 0.2566 0.1991 -0.2198 -0.2415 -0.2575 0.2349 0.2425 -0.1802 -0.2547 0.1962 0.3953 -0.2406 0.2830 0.1415 -0.2858 0.2953 0.1868 -0.1802 0.2972 0.2585 -0.1623 0.1509 0.1802 -0.0858 -0.2934 0.2208 -0.1330 -0.2585 -0.1406 0.1792 -0.2151 0.1623 0.2019 -0.1623 -0.2925 0.1689 0.1358 -0.1575 0.2019 -0.2226 -0.1217 -0.1358 0.2019 -0.1123 0.2009 -0.1934 0.2613 -0.2660 -0.3028 0.2811 -0.2123 -0.1208 0.1302 0.2038 0.1642 0.1896 -0.1113 -0.1547 0.1651 -0.1500 0.2783 -0.1462 -0.2236 0.1198 0.1132 -0.1736 -0.1679 -0.2179 0.1368 0.2717 -0.2208 -0.2142 0.1670 -0.1519 0.1708 -0.2094 0.1906 0.1660 -0.2123 0.2113 0.1434 0.2462 -0.1330 -0.1585 0.1774 -0.1509 0.1811 -0.1585 -0.1755 0.2594 0.1594 0.1774 -0.1915 -0.2396 -0.1509 -0.3066 -0.2736 -0.2142 -0.2038 0.2066 0.0925 0.1462 -0.1575 -0.2340 -0.1717 -0.1519 0.3906 0.1396 -0.3566 -0.1830 0.1745 0.1991 0.3774 0.1585 0.1604 0.1538 0.1330 0.1642 -0.1396 0.1311 -0.2868 -0.1613 0.1547 0.1811 0.1642 -0.1217 0.1943 -0.2019 -0.1547 0.1792 -0.1792 -0.1198 -0.2047 0.1415 0.2425 -0.2745 0.1660 0.1670 -0.1179 -0.1406 -0.3264 0.2566 0.1679 0.2075 0.2274 -0.1085 -0.1311 -0.2698 0.2396 0.1651 -0.1585 -0.1717 0.3358 0.1840 0.2236 0.1934 0.3566 -0.2142 0.2009 0.1387 0.1698 -0.2396 -0.2491 -0.2057 0.1868 -0.2075 0.1783 -0.2670 0.2330 0.2170 0.2783 -0.1377 0.2934 -0.2840 -0.2462 0.1651 0.3472 -0.1236 -0.1575 0.2566 -0.1953 0.1557 0.1736 0.1491 -0.1453 0.1736 0.2632 -0.1896 -0.1774 -0.2085 0.1123 0.2057 -0.2811 0.1368 0.1387 0.1189 -0.1425 0.1943 -0.1491 0.3745 0.2594 -0.2396 0.1991 -0.1896 -0.1642 -0.3208 0.3075 -0.1057 0.2274 -0.1934 -0.1142 0.1736 0.2340 -0.1292 -0.0991 0.2443 0.1670 -0.2868 -0.2170 -0.4292 -0.1774 -0.1340 0.2830 0.3217 -0.1934 -0.1368 0.2321 -0.3708 -0.2019 0.2519 0.1170 0.3953 0.1915 0.1236 -0.2274 -0.1623 0.1613 -0.1991 0.2708 -0.1443 0.3057 -0.1792 -0.2613 -0.2038 -0.2651 -0.2472 0.2349 -0.1264 -0.2123 0.1962 0.2896 -0.1858 -0.3425 0.2085 -0.1368 -0.1698 0.0934 -0.1292 0.1453 -0.1830 0.1774 0.1887 -0.1934 -0.1726 -0.2311 0.3000 -0.2113 0.2462 0.1557 -0.3745 -0.1377 0.1868 -0.1877 0.2811 0.2472 -0.3443 0.1934 0.1670 0.1142 -0.2660 -0.1019 -0.2198 0.3726 0.2292 0.2151 0.1792 0.1321 0.1283 0.1500 -0.1726 -0.2877 0.2057 0.1717 -0.2651 0.3123 0.1698 -0.0962 -0.3132 -0.1821 0.2651 -0.1462 0.2123 0.1981 -0.1255 0.1698 -0.2028 -0.2443 -0.1792 -0.2406 0.1528 -0.1443 -0.3575 0.2075 0.3094 0.1009 -0.1245 0.2425 -0.1208 -0.1726 0.1868 -0.1557 0.1642 -0.1481 -0.0840 0.2425 -0.2047 -0.2226 -0.2679 0.1425 0.2179 0.1349 0.3613 0.1311 0.3057 0.1387 -0.1236 -0.3019 0.1830 0.1557 -0.1613 -0.1915 -0.3858 -0.1038 0.1811 -0.2208 0.1481 0.1500 0.0991 -0.2774 -0.1340 0.1755 -0.1132 0.3340 -0.1698 -0.1283 0.1774 -0.1708 0.1981 -0.2396 0.2028 -0.2226 0.2651 -0.2151 0.1943 0.1868 -0.2075 -0.1575 -0.3453 -0.2642 -0.1840 0.1519 -0.1491 0.2311 0.2962 0.1236 -0.1991 -0.2623 -0.1642 0.1868 -0.2708 -0.2302 0.1934 -0.2236 0.2830 -0.2358 -0.1245 0.2519 0.3519 0.0953 -0.2915 0.1274 0.0981 -0.2066 0.1830 0.2500 -0.1368 0.1585 -0.1858 -0.1991 -0.1368 -0.1632 0.2057 0.1877 -0.2340 0.2311 0.2302 -0.1764 -0.1991 -0.1858 0.3792 -0.2075 0.2396 -0.4226 0.1708 0.1670 0.1858 -0.1708 -0.2925 -0.1575 -0.2368 0.1991 0.3170 -0.1377 -0.2783 0.1604 0.1613 0.1406 0.1755 -0.2132 0.1972 0.2264 0.2679 0.1708 0.1264 -0.1462 0.1821 0.1349 -0.1179 0.2972 -0.3613 -0.2057 -0.2406 0.1462 0.2887 0.3170 -0.1538 -0.3132 -0.1557 0.1840 0.2028 0.1613 -0.2613 -0.1745 -0.2142 -0.1896 -0.2519 -0.2217 -0.2396 0.1670 -0.1623 -0.1038 0.1132 -0.1858 -0.2245 -0.1764 -0.2085 0.2019 0.1887 -0.2208 0.1274 -0.2179 -0.2698 0.2840 -0.1142 0.1434 0.1858 0.3028 0.2057 -0.3283 0.3679 -0.1481 0.2349 -0.2170 0.1660 -0.1962 -0.2745 0.2142 -0.1670 0.2302 -0.1887 -0.1340 -0.3792 0.1830 0.2085 -0.1226 0.3453 0.3660 -0.2774 -0.1321 -0.2160 0.1377 -0.1368 -0.1406 0.3066 0.1943 -0.1330 -0.2358 0.2142 0.2302 -0.1802 -0.2387 0.3057 -0.2151 0.1189 0.2358 -0.1311 0.1434 -0.1443 0.1368 0.2557 0.1500 -0.2462 -0.2189 0.2283 0.2425 0.2132 -0.1443 0.1368 0.3745 -0.1906 -0.2726 0.1953 0.1292 0.1264 0.2755 -0.2349 -0.2160 -0.1613 0.3198 0.1934 0.1613 0.1764 0.2142 -0.1679 -0.1321 0.1604 -0.2255 0.3509 0.1887 0.2849 0.2415 0.1358 0.1613 -0.2009 0.2189 -0.3575 -0.2472 0.1462 -0.2057 -0.2009 0.1396 0.2236 0.1906 0.1245 0.1774 0.1811 0.1302 0.3075 -0.1453 -0.1698 0.1302 -0.2179 0.1774 -0.2377 0.1840 0.1802 0.1547 0.2708 -0.1991 0.1406 0.3915 0.1358 0.1689 0.1953 -0.1934 -0.1906 0.1736 -0.1972 0.2887 0.2255 0.1236 -0.1557 -0.3802 0.2387 -0.1604 -0.2349 -0.2019 -0.2500 -0.1792 -0.1991 0.1925 0.2198 0.1396 0.1547 -0.3189 -0.1887 -0.2623 -0.2123 -0.1245 -0.2632 0.1736 -0.3000 -0.1377 0.3358 -0.3085 0.1236 -0.2292 0.1340 0.1613 -0.1745 0.1311 -0.1679 0.1642 -0.2019 -0.1925 0.1821 0.1500 -0.1340 0.2443 0.1509 -0.2047 0.2566 -0.2094 -0.1396 -0.1509 0.1208 0.1953 0.1962 0.1623 0.3189 0.1443 0.1858 -0.1679 0.2019 -0.2443 -0.2991 -0.1830 -0.2075 -0.1783 -0.1642" HIT_INDICES="1 24 25 31 33 46 60 61 63 85 88 89 90 91 100 104 105 110 112 115" ES_PROFILE="0.0406 -0.1170 -0.0670 -0.0642 -0.0236 -0.0868 -0.1594 -0.1094 -0.0689 -0.2170 -0.1858 -0.1358 -0.0858 -0.0358 -0.0613 -0.0396 0.0104 0.0226 0.0632 0.0943" RANK_AT_ES="84.0000" RANK_SCORE_AT_ES="-0.3400"/>
  <DTG RANKED_LIST="SexDevelopmentGenesPRL_remapped.rnk" TEMPLATE="na_as_pre_ranked" GENESET="gene_sets.gmt#HP_APLASIA_HYPOPLASIA_INVOLVING_BONES_OF_THE_FEET" ES="-0.2525" NES="-1.3394" NP="0.1242" FDR="0.5871" FWER="1.0000" CHIP="ftp.broadinstitute.org://pub/gsea/annotations_versioned/Human_Gene_Symbol_with_Remapping_MSigDB.v7.5.1.chip" RND_ES="-0.3358 -0.1887 -0.1838 -0.1054 -0.1225 0.3505 0.1593 -0.2010 -0.2059 -0.1397 -0.1961 -0.1716 0.1642 -0.1765 -0.2475 0.2451 -0.2941 0.1471 0.2917 -0.1495 -0.1544 -0.1789 0.1201 -0.1961 0.1838 0.2843 -0.1520 -0.1618 -0.1373 0.2157 0.1642 -0.1544 -0.1593 -0.1348 0.1569 0.2010 -0.1544 0.1299 0.1471 -0.1716 -0.1495 -0.1422 0.1985 0.1618 0.1373 -0.1201 0.2696 0.1373 0.2794 -0.2059 -0.1422 0.1152 -0.3211 -0.1740 -0.1397 0.1985 0.2402 0.2034 0.2108 0.2279 -0.1789 -0.1544 0.1176 0.1201 0.2304 -0.1667 0.2083 -0.2328 0.1716 -0.1348 0.3162 0.1936 0.2132 -0.2426 0.2475 -0.1863 -0.3113 0.1225 -0.2328 0.2206 0.2696 0.2721 0.2206 0.1887 0.1176 0.1446 -0.2525 -0.1789 -0.1765 0.1569 0.2059 -0.2255 -0.2819 0.1103 -0.1127 -0.1863 0.2059 -0.1789 0.1569 -0.1667 -0.2647 0.1740 0.1618 -0.2304 -0.2426 -0.1961 -0.1961 -0.1176 0.1642 -0.0980 0.1275 0.1152 -0.1201 0.2598 -0.2451 0.2672 -0.2672 -0.2819 -0.1936 -0.1838 0.1495 -0.2181 0.1691 0.1887 -0.1446 0.1838 -0.1544 0.2843 0.1716 -0.3015 -0.1373 -0.2819 0.2500 -0.0956 0.2157 0.1495 0.2157 0.1961 -0.1201 0.1127 0.2672 0.1520 -0.1029 0.1814 0.1250 0.3554 -0.1593 0.1716 -0.4338 -0.1324 -0.1936 0.1250 -0.2402 0.1912 0.2304 0.2426 0.1838 -0.1814 -0.1985 0.2377 0.1225 0.1814 0.1176 0.2623 -0.2181 0.1716 0.1078 -0.2353 0.1275 -0.1887 0.1275 0.1103 0.2426 0.1103 -0.1471 -0.2304 -0.3235 -0.0956 0.2696 0.1985 0.1397 0.1961 -0.3235 -0.1348 0.2034 0.2059 0.2230 -0.2059 0.1887 -0.2770 0.1716 0.1618 0.1863 0.2745 -0.1961 -0.1495 0.1544 -0.1740 -0.2598 0.1716 -0.2353 -0.2059 -0.2230 -0.2206 0.1838 -0.1397 0.1520 0.1078 0.1863 -0.1225 0.2304 -0.1887 -0.1225 0.2010 -0.1618 0.1887 -0.1299 -0.1103 0.2034 -0.1814 -0.1275 -0.2255 0.1838 -0.2328 -0.2328 -0.2157 0.2377 -0.2059 -0.2500 0.1642 0.2206 0.0907 -0.1618 -0.1495 0.1348 -0.2279 0.2525 0.3039 -0.1642 0.1152 -0.1446 0.2108 0.2353 0.1593 0.0931 0.1569 0.0907 0.1275 -0.2328 -0.2157 0.2059 -0.2426 -0.2475 -0.2083 0.1789 0.1642 -0.1569 0.2108 0.1373 0.1618 -0.1887 -0.1618 -0.2672 0.1225 -0.1789 -0.2304 0.2525 -0.1373 -0.1569 0.1789 -0.1618 -0.1691 0.1299 -0.1397 -0.1936 0.1324 0.1667 -0.2034 0.2598 0.1103 -0.1716 -0.1814 -0.2279 -0.1176 -0.1740 -0.1152 -0.2083 -0.1495 -0.1471 0.3088 0.1520 0.1250 -0.2696 -0.2108 -0.1348 0.3505 0.1691 0.1373 0.2108 0.1495 0.2230 -0.1961 -0.1471 -0.2010 0.1544 0.1152 -0.1912 -0.2672 0.1544 0.2402 0.1642 0.2034 -0.1520 0.2353 0.2132 0.1324 0.2279 0.2574 0.3162 0.1667 0.1593 0.2230 0.2574 -0.2451 -0.1250 -0.0980 -0.1569 -0.2059 -0.2647 -0.2574 -0.2034 0.1348 0.1397 -0.2696 -0.1887 0.2230 0.1127 -0.1642 0.3137 0.2034 0.2868 -0.1471 -0.3260 0.2647 0.2794 0.1814 0.1838 0.1936 0.2353 -0.2426 0.2623 -0.2745 -0.1838 -0.1299 -0.1838 0.1618 0.1642 0.1348 -0.1446 -0.0907 0.1422 -0.1569 -0.1667 0.2451 -0.1544 -0.2255 -0.1618 -0.1887 0.1912 -0.2255 0.2598 0.1397 0.2426 -0.2157 -0.1152 -0.2059 0.1667 0.1471 0.2181 -0.2598 -0.3897 -0.1863 0.1985 -0.2377 -0.2010 -0.1471 0.1912 0.1103 -0.0907 0.1373 0.1887 0.1005 -0.1618 -0.2181 -0.1740 0.1324 0.1544 -0.3309 -0.1127 -0.1103 0.1814 -0.1201 -0.2672 0.1765 -0.2132 -0.2157 -0.2010 0.1544 -0.1495 -0.1740 0.1863 0.1838 0.1642 0.2475 0.0956 0.2108 0.1716 0.2034 0.1078 0.1422 0.1103 0.1936 -0.1275 0.1618 0.1618 0.1495 0.1275 -0.1740 0.1667 0.1618 0.1985 0.1544 -0.2132 -0.2304 0.1863 -0.2451 0.3456 -0.4020 0.2230 0.1471 0.2059 -0.2475 0.0931 -0.1471 -0.2304 -0.1471 -0.0809 0.0931 0.1201 -0.1299 -0.2868 -0.1348 0.1373 -0.1961 -0.1520 0.2255 0.1569 -0.1275 -0.2010 0.2353 0.1225 0.2475 -0.2034 0.1324 -0.2010 -0.1201 0.1078 0.1348 0.1936 -0.2181 0.1936 -0.1127 0.1422 -0.2328 -0.1863 -0.1324 -0.2034 -0.2034 -0.1642 -0.2426 0.1373 0.1667 0.1618 0.1863 -0.2525 -0.2157 -0.2230 0.2059 0.2475 -0.1176 0.0833 -0.1324 0.2549 0.1225 0.1912 0.1471 -0.1912 0.2255 0.1789 -0.2255 -0.2647 0.1691 -0.1618 0.0760 -0.1961 -0.1127 0.2255 -0.1642 0.2598 0.1005 -0.1054 -0.1838 -0.1520 -0.1471 0.1471 0.1667 -0.2083 0.1422 -0.1863 0.1716 -0.2059 0.1446 0.2328 0.1961 -0.2475 0.2328 0.2157 -0.0980 0.1029 0.1495 0.1691 0.0784 -0.1593 -0.1740 0.1299 0.1789 0.3603 0.1740 -0.2377 0.1765 0.2328 0.1765 -0.3554 -0.1838 -0.1618 -0.2892 0.0956 0.1912 -0.1299 0.1471 -0.2672 -0.1005 -0.2770 -0.1397 0.1593 -0.1544 0.1152 -0.2034 -0.1765 -0.2132 -0.1225 0.1373 -0.1078 0.2353 -0.1544 0.1373 0.1961 -0.2770 0.2745 -0.2574 -0.1716 -0.1324 0.2059 -0.1324 -0.1373 0.1176 -0.1691 -0.1373 0.3480 0.1422 0.1667 -0.1618 0.1225 0.1446 0.1936 -0.1593 -0.1936 0.1373 0.1201 0.2426 0.2598 -0.1471 0.1471 0.1593 -0.1593 0.2157 0.2034 -0.1618 0.1201 -0.1936 -0.2426 -0.1985 -0.1593 -0.2525 0.1520 0.1912 0.3627 0.2623 -0.0882 0.2500 0.1373 -0.0956 -0.1078 0.2451 -0.1765 -0.1765 0.2941 -0.2451 0.2108 0.3039 -0.2034 0.1324 0.1348 0.2132 -0.2500 -0.1765 -0.2672 -0.1667 0.1397 0.2745 -0.2083 -0.2181 0.1103 -0.1201 0.1593 -0.3162 0.3186 -0.2108 -0.3235 -0.1765 0.1520 0.1397 0.1569 -0.1299 0.1250 0.1275 -0.1078 -0.1593 -0.1838 -0.1642 0.1863 -0.1838 0.0882 0.1250 -0.1373 0.2451 0.1765 0.2034 -0.2083 0.1593 0.1446 0.1569 0.1078 -0.1495 -0.1838 0.2230 -0.1422 0.2623 -0.1838 0.2108 -0.1936 -0.2353 -0.2230 0.2059 -0.2328 0.1593 0.1471 -0.3750 -0.2819 -0.1446 -0.1324 -0.2206 0.1005 -0.1740 0.1324 -0.1961 -0.1740 -0.1642 0.2745 -0.1985 -0.2819 0.1789 0.2353 0.1471 -0.1863 -0.2696 0.1569 -0.1225 0.1471 0.1765 0.1740 0.1201 -0.1691 -0.2377 0.2451 -0.1618 -0.2034 0.1569 0.1838 -0.1054 -0.1324 -0.1373 -0.1176 -0.1936 -0.1275 -0.1544 -0.1838 -0.1961 0.3431 -0.1618 -0.1250 -0.1152 0.1765 0.1495 -0.1348 -0.1789 -0.1103 -0.1373 -0.2525 -0.2010 0.1373 -0.2206 -0.1054 -0.1765 -0.2770 -0.2328 -0.2279 0.1176 0.1201 0.1348 0.2451 0.1642 -0.2059 0.2672 -0.2083 -0.2206 0.1495 0.3235 -0.1765 0.1422 -0.1912 -0.2034 -0.1471 -0.1838 0.1373 0.2059 -0.2304 -0.2157 0.2083 0.1593 -0.2255 0.1176 -0.1716 0.1838 0.2525 -0.1250 0.2206 -0.2475 0.1961 -0.1740 -0.1324 0.1912 0.2255 -0.1471 -0.1250 0.1225 0.1691 -0.1103 0.2745 0.1299 -0.2230 0.1814 -0.3015 0.2500 -0.2206 0.1127 0.1225 -0.2917 0.2181 -0.1127 -0.1544 0.2108 -0.1520 0.1936 -0.1029 -0.1422 0.1373 0.1618 -0.2598 -0.1912 0.1373 0.2475 0.1765 -0.1029 0.1348 -0.1348 0.2328 0.1054 -0.1127 0.1569 0.1789 0.1275 0.2255 -0.1103 -0.1348 0.1642 0.2574 -0.1716 0.1275 0.2941 0.1471 0.1814 -0.2549 0.2230 -0.2500 0.1495 0.1618 -0.1765 -0.1373 0.1373 0.3407 -0.3922 0.1471 -0.2353 0.1691 -0.2794 0.1716 -0.1054 -0.2255 0.2451 0.1961 -0.1471 -0.2770 0.3088 0.2132 0.1299 -0.1618 -0.2279 0.1397 -0.1397 0.1495 -0.2843 0.2157 -0.1299 0.2696 -0.1789 -0.2132 0.2500 -0.2255 0.2353 0.1936 -0.3358 -0.2279 0.2181 -0.2500 -0.1887 -0.1201 0.2598 0.1887 0.1275 0.1397 0.1936 0.1789 0.2426 -0.2230 0.1373 0.1789 0.1544 0.1495 0.1225 -0.2010 -0.1176 -0.1642 -0.0956 0.1887 0.2230 0.1814 0.1422 -0.0956 -0.2206 -0.3088 0.1887 0.2500 0.1936 0.2525 -0.1716 0.2157 -0.2794 -0.2230 0.1569 -0.2034 0.1152 0.3162 -0.1838 0.1152 0.3015 -0.1789 -0.2255 -0.3554 0.1569 -0.1495 -0.1471 -0.1029 -0.1250 0.1054 0.3039 -0.1471 0.1569 0.1789 -0.1642 0.2500 0.0956 -0.2745 -0.2206 0.1887 -0.1471 -0.1593 0.1348 -0.2157 0.2794 0.1887 -0.2843 0.1936 0.3064 0.2157 0.2255 -0.1936 -0.1863 -0.1593 -0.0931 0.1887 -0.2010 0.1201 0.1544 -0.1520 0.1054 0.4191 0.1667 -0.1152 -0.1373 0.1201 0.1225 0.2696 0.2721 0.2770 0.2426 -0.2525 0.1863 -0.0980 -0.2647 0.3431 -0.1299 0.2304 0.1127 -0.2010 0.1569 0.1422 -0.1716 0.1103 -0.4608 0.1373 0.1985 -0.1275 0.1029 -0.1250 -0.1838 0.2255 0.2230 -0.1471 0.1838 0.2230 0.2794 0.1985 -0.1961 0.1103 0.0980 0.1765 0.1789 0.1716 0.1397 -0.1716 0.2132 0.2304 -0.2059 0.1299 -0.1348 0.1667 -0.1275 -0.1348 0.1642" HIT_INDICES="1 3 9 37 42 52 54 57 58 60 65 68 75 76 79 90 91 94 104 105 106 109 116 118" ES_PROFILE="0.0319 0.0637 0.0564 -0.1667 -0.1642 -0.2108 -0.1789 -0.1569 -0.1152 -0.0833 -0.0809 -0.0588 -0.0760 -0.0343 -0.0123 -0.0686 -0.0270 -0.0049 -0.0515 -0.0098 0.0319 0.0539 0.0368 0.0686" RANK_AT_ES="51.0000" RANK_SCORE_AT_ES="1.5700"/>
  <DTG RANKED_LIST="SexDevelopmentGenesPRL_remapped.rnk" TEMPLATE="na_as_pre_ranked" GENESET="gene_sets.gmt#GOBP_EMBRYO_DEVELOPMENT" ES="-0.2183" NES="-1.3393" NP="0.1515" FDR="0.5829" FWER="1.0000" CHIP="ftp.broadinstitute.org://pub/gsea/annotations_versioned/Human_Gene_Symbol_with_Remapping_MSigDB.v7.5.1.chip" RND_ES="-0.1830 -0.1609 0.1226 -0.1824 0.1238 0.1525 -0.1609 -0.2356 -0.1346 -0.1633 0.1615 0.1495 0.1663 -0.1423 0.1029 0.1394 0.1489 -0.0951 -0.1561 0.1106 0.1459 -0.1477 -0.1250 0.1112 -0.1047 -0.2967 -0.0933 0.0849 0.1693 -0.1154 0.2153 -0.2213 -0.1370 -0.1669 0.1316 0.1238 -0.2045 -0.2506 0.1950 0.1675 0.2476 -0.2063 0.1687 -0.2117 -0.1154 0.1334 -0.0891 0.1238 -0.1483 -0.1830 -0.1561 -0.1423 -0.0963 -0.1872 0.1262 0.1818 -0.1597 -0.0849 0.1842 0.1866 0.1693 -0.1860 0.1364 -0.1112 0.1166 0.1047 -0.1495 0.1166 -0.2016 -0.1083 0.1316 -0.1495 0.1812 -0.2883 -0.1675 -0.1465 -0.1256 -0.1447 -0.0748 0.1537 0.1585 0.1447 0.1250 -0.1645 0.1274 0.2476 0.1722 -0.1029 0.1687 -0.1776 0.1029 -0.1232 -0.2165 -0.1711 -0.1190 0.2111 0.1627 -0.1561 -0.1728 -0.1657 -0.2602 -0.2536 -0.2476 0.2297 0.1244 -0.1477 0.1352 -0.2626 0.1316 -0.1447 -0.2033 0.1537 -0.1142 -0.0999 -0.1178 -0.1609 -0.2195 -0.1196 -0.0873 -0.2793 0.2990 0.1669 -0.2016 0.1417 -0.1423 -0.1866 0.1465 -0.1089 0.1340 0.1609 -0.1232 0.2075 0.0742 0.2416 -0.1304 -0.3403 -0.2596 0.1693 -0.1382 -0.1286 -0.1830 0.2458 0.1358 -0.2093 -0.1340 -0.1298 0.1406 0.1722 -0.0891 -0.1154 -0.0825 -0.3158 0.1142 -0.1501 0.1232 0.2033 0.1962 0.2051 -0.1238 -0.1675 0.0915 -0.1471 -0.2105 -0.1148 0.2219 -0.1477 -0.1896 0.1292 0.2022 -0.1423 -0.1411 -0.1071 0.1154 0.1035 0.1794 -0.1441 -0.2213 -0.1603 -0.1453 0.1986 0.1711 -0.1148 0.1824 0.1065 0.1190 0.1011 0.1268 -0.1675 0.1184 0.1459 0.1764 0.1818 0.2368 0.1441 -0.1214 0.2231 0.1932 -0.2010 0.2560 0.1603 0.1178 0.1495 0.2745 -0.1962 0.1974 0.1974 0.1184 -0.1531 -0.1974 0.1071 -0.1776 0.0939 -0.1848 -0.1675 -0.2039 -0.2004 0.1746 -0.1124 0.1035 0.1938 -0.2207 -0.1166 -0.1830 -0.1124 -0.1782 -0.1459 -0.1728 0.1495 -0.2943 -0.2033 0.1035 -0.1890 -0.1023 0.1370 0.0987 -0.2039 0.1423 -0.1920 -0.2392 -0.0831 0.1268 -0.1417 -0.0993 -0.1459 -0.2315 -0.1507 -0.1465 0.1447 -0.1017 0.2028 0.2075 0.0927 0.1226 -0.1411 -0.1148 0.2691 0.2165 -0.1447 0.1645 0.2081 0.2039 -0.1406 -0.2087 0.2183 -0.1711 -0.1782 -0.1334 0.2195 0.1752 -0.3092 -0.1597 -0.1866 0.2171 0.2362 -0.1346 0.1047 0.1136 0.1489 0.2219 0.1017 -0.1441 0.2578 0.2261 -0.1322 0.1896 0.2470 -0.1376 -0.1938 0.1298 0.2829 -0.1274 0.1280 0.1794 -0.1154 0.1585 -0.2656 -0.1501 0.1902 -0.1232 -0.2075 -0.1411 -0.0801 0.1477 -0.2656 -0.2039 -0.0849 -0.2016 0.2099 -0.1902 -0.2123 -0.1208 0.1812 0.2033 -0.1304 0.1447 0.2554 -0.1537 -0.1411 -0.2165 -0.1812 0.1071 -0.1148 -0.1465 -0.1800 0.1758 0.2135 0.1495 -0.2428 0.1310 -0.2907 0.2039 0.1447 -0.1663 0.1304 -0.2859 0.1603 -0.0801 -0.1286 0.1926 0.1728 -0.1938 0.1986 -0.1501 0.1148 -0.3272 -0.1896 0.1053 0.1089 0.1734 0.1441 0.1717 -0.1854 -0.1489 0.1184 -0.1788 -0.2410 -0.1298 -0.2075 0.1537 -0.1591 0.1770 -0.2075 -0.1717 0.1675 -0.1089 0.1794 -0.1681 -0.1812 0.1071 -0.1465 -0.1083 0.1746 0.2530 0.1657 0.1376 -0.1029 -0.0951 0.2135 -0.1238 -0.1346 -0.1938 -0.0861 0.1812 -0.2374 -0.2231 0.1184 -0.1346 0.1830 0.2117 -0.1585 0.0760 0.1328 -0.0801 0.1693 -0.1681 -0.0897 0.1669 -0.1980 -0.3852 0.1089 -0.0843 -0.2494 0.1196 0.1089 -0.1669 0.3098 -0.1758 -0.2039 0.1340 0.1100 -0.1304 0.0939 0.1041 -0.1238 0.1483 -0.1274 -0.1429 0.2123 0.1836 -0.2350 0.2596 0.1406 -0.1394 -0.1830 0.1118 -0.1346 -0.1226 0.1406 -0.1041 0.2703 0.2201 -0.2057 -0.1926 -0.2285 0.0730 0.1244 -0.3307 0.0897 -0.1328 -0.1268 -0.1585 0.1298 0.0987 -0.1651 -0.0981 0.1298 0.1220 -0.1160 0.1471 -0.1011 0.1615 -0.2297 -0.2225 0.2488 0.1866 0.1346 0.1453 -0.1483 0.1752 0.1932 0.2476 0.1483 -0.1854 -0.2201 0.1681 -0.1687 -0.1573 -0.1453 0.1172 0.2039 0.2117 0.1005 -0.1142 0.1675 -0.0963 -0.1531 -0.1130 0.1633 0.1615 0.1746 0.2111 -0.1256 -0.2572 0.2362 0.2327 0.1388 0.1711 0.1561 0.1190 0.1298 -0.1310 0.1202 -0.2578 0.1645 0.1411 0.1537 0.1782 0.1154 -0.2416 0.1908 -0.0975 0.1609 -0.1986 0.0963 0.2386 -0.0957 -0.2356 -0.1561 -0.1459 -0.1740 0.1417 0.1232 -0.1866 0.1316 -0.1190 -0.0855 0.1041 0.1537 0.1806 -0.1782 -0.1914 0.1208 -0.2225 -0.1711 -0.1800 -0.1519 -0.0963 -0.1214 0.1669 -0.1561 -0.1507 -0.1854 -0.1639 -0.1172 -0.2243 -0.1417 0.1041 0.1657 -0.1603 0.2171 0.0783 0.1705 0.1190 -0.1220 -0.1208 -0.2267 -0.2135 -0.0963 0.2943 0.1453 -0.1005 0.1651 0.1824 -0.2805 -0.1065 -0.1376 0.0885 0.2321 0.1722 0.1549 -0.1651 -0.1764 0.1148 -0.2081 0.1746 -0.1190 -0.1848 -0.1100 0.2368 0.1100 -0.1029 -0.1746 -0.3391 0.2051 -0.1639 -0.2165 0.0975 0.2757 0.1926 0.1525 0.2117 -0.1334 0.1130 0.1376 0.1633 -0.1717 -0.2350 0.1136 -0.2518 0.2057 -0.1041 -0.1256 0.0879 0.1525 -0.1687 -0.1346 0.1304 0.1124 0.1651 -0.1220 0.1962 0.2004 -0.0837 0.1980 0.1041 0.1537 -0.1717 -0.1597 0.1926 -0.1106 -0.0921 0.1878 -0.1310 0.2099 -0.2368 0.1184 0.1232 0.2249 0.1579 -0.2350 0.1035 -0.2069 -0.1567 0.1854 0.1585 -0.2028 -0.1591 0.1178 -0.1459 0.1340 0.1292 0.1746 -0.1160 -0.1047 -0.1603 0.1071 -0.1465 -0.0783 0.0915 -0.1154 0.1423 -0.1926 -0.1220 -0.1722 -0.2303 -0.2919 -0.1585 -0.2213 0.1364 -0.2039 0.1077 -0.1758 -0.1974 -0.1184 -0.1453 0.2051 -0.1465 0.2614 0.1609 -0.1358 -0.1214 0.1830 0.1764 0.2422 0.1214 -0.1687 -0.2339 -0.1914 -0.1950 0.2117 0.1406 -0.1675 -0.1136 -0.1005 -0.1071 0.1752 -0.0975 0.0963 -0.2207 -0.1089 0.2303 0.1190 0.1071 -0.2554 -0.1567 0.1489 0.1077 -0.1100 0.1208 -0.2392 0.1370 0.1699 -0.1077 0.1220 -0.1537 0.1292 0.1190 -0.1244 0.1292 0.1507 -0.2255 0.2069 0.0634 0.1519 -0.0801 -0.2195 -0.1459 0.1507 -0.2243 -0.0969 -0.1609 -0.1519 0.1352 -0.2129 0.1100 0.1992 0.2984 -0.1280 -0.1621 0.1166 -0.1447 0.1740 0.1495 0.1059 -0.1083 -0.1406 -0.2057 0.1406 -0.1423 -0.2039 0.1406 -0.1310 -0.2087 0.2213 -0.1699 0.0963 -0.1417 -0.0694 -0.1722 0.1262 -0.2560 -0.1812 0.2153 -0.1663 0.0891 -0.1956 0.1938 -0.1597 0.1669 0.1352 -0.1382 -0.1035 -0.2016 -0.0849 -0.1597 0.1944 -0.0855 -0.1417 -0.0975 0.0999 0.1292 -0.0939 -0.1406 0.1417 -0.2590 0.2117 0.2548 0.1226 -0.1388 -0.1860 0.1370 -0.2327 -0.1830 -0.1292 0.0939 0.1752 0.1071 -0.0706 0.2045 -0.2297 -0.2004 -0.3098 0.0772 -0.1316 0.1633 -0.1944 0.1489 0.1400 0.1794 -0.2949 -0.2309 -0.1232 -0.1561 -0.1388 0.1633 0.1118 0.1651 0.1417 -0.1705 0.1483 -0.0921 0.1740 -0.0766 -0.1316 0.0999 0.1453 -0.2416 -0.0951 0.1758 0.2057 -0.1758 -0.1441 0.1806 0.1746 -0.1711 -0.1687 -0.1190 -0.1932 0.1388 -0.1256 0.2297 -0.1190 -0.0879 0.1914 -0.1519 -0.2919 -0.1005 -0.2177 0.1687 0.1256 -0.1531 0.2099 -0.1304 -0.1561 -0.1746 0.2440 -0.1148 -0.1154 0.2518 -0.2428 -0.0772 -0.1675 -0.1806 -0.1501 -0.1537 -0.0999 -0.1400 0.0927 0.1567 -0.1352 -0.1609 -0.2315 -0.1232 0.1262 -0.1962 -0.1166 -0.1860 0.1687 0.2004 0.1065 0.2667 0.1483 -0.1118 -0.1711 0.1555 -0.2560 0.1830 -0.0634 -0.1292 0.1938 -0.1980 0.2063 -0.1226 0.1435 -0.1238 0.1663 0.1561 0.1447 -0.1489 -0.1651 0.1836 0.1603 0.1567 0.1555 -0.1549 -0.1268 0.1549 -0.1645 0.1902 0.1920 -0.1226 -0.2344 -0.1477 -0.2165 0.2404 0.1059 -0.1471 0.1298 -0.1382 -0.1471 -0.2356 0.2309 0.1142 -0.1758 -0.1328 0.1597 -0.2141 -0.1106 0.1417 0.1154 -0.1525 -0.1334 0.1244 -0.0957 -0.1920 -0.1202 0.1513 -0.1836 0.1609 -0.1441 -0.2805 -0.1986 -0.1824 0.1663 -0.3313 -0.1944 0.1441 0.1764 0.1525 -0.2285 -0.2350 0.1184 0.1250 0.2159 0.1872 0.1950 -0.1525 -0.1501 0.2578 0.2841 -0.1764 0.1196 -0.0754 0.1226 0.1041 0.1705 -0.1292 0.1938 0.1244 -0.1388 0.1453 0.1842 0.2051 -0.1232 0.1250 0.2470 0.1555 0.1483 -0.3080 -0.1304 0.1423 0.0915 0.1250 -0.0945 -0.1250 0.0993 -0.3170 -0.2022 0.2039 0.1992 -0.1651 0.1866 -0.1184 0.2261 -0.1136 -0.0915 0.1124 0.1340 -0.1041 -0.1657 0.1555 0.1758 -0.1268 -0.1860 0.1728 0.2374 0.1573 0.1178 -0.1776 -0.1035 -0.0909 -0.1705 0.1160 -0.1196 0.1232 -0.1280 0.0921 -0.1681 0.3086 0.1214" HIT_INDICES="1 15 20 24 25 31 33 34 41 46 51 53 59 60 61 63 66 67 73 79 82 85 88 89 90 91 100 104 105 106 107 110 112 114 115 116 117 122" ES_PROFILE="0.0150 -0.1065 -0.1256 -0.1334 -0.1071 -0.1376 -0.1226 -0.0963 -0.1382 -0.1573 -0.1764 -0.1615 -0.1920 -0.1657 -0.1394 -0.1244 -0.1208 -0.0945 -0.1250 -0.1555 -0.1519 -0.1483 -0.1447 -0.1184 -0.0921 -0.0658 -0.1304 -0.1382 -0.1118 -0.0855 -0.0592 -0.0556 -0.0407 -0.0257 0.0006 0.0269 0.0532 0.0341" RANK_AT_ES="58.0000" RANK_SCORE_AT_ES="0.9600"/>
  <DTG RANKED_LIST="SexDevelopmentGenesPRL_remapped.rnk" TEMPLATE="na_as_pre_ranked" GENESET="gene_sets.gmt#HP_ABNORMALITY_OF_THE_DENTITION" ES="-0.1935" NES="-1.3268" NP="0.1392" FDR="0.6067" FWER="1.0000" CHIP="ftp.broadinstitute.org://pub/gsea/annotations_versioned/Human_Gene_Symbol_with_Remapping_MSigDB.v7.5.1.chip" RND_ES="0.1966 0.1981 -0.0660 0.2399 -0.0912 0.1729 -0.1245 -0.1689 -0.1331 -0.1462 -0.1351 -0.1235 0.2067 0.1522 0.1578 -0.1452 -0.1643 0.1658 0.2077 0.1018 -0.1900 -0.1200 0.0847 0.1431 -0.1255 0.1124 -0.1033 -0.2061 -0.1074 -0.1154 0.1195 -0.1840 -0.1658 0.1542 -0.1154 0.1245 0.1028 -0.1300 0.1316 -0.1205 -0.1280 -0.1225 0.1079 0.1840 -0.1482 -0.1230 -0.2112 0.1366 -0.2243 -0.2485 0.1190 -0.2006 0.1270 -0.1290 -0.1305 0.1134 0.1396 -0.1396 -0.1376 0.1159 -0.1079 -0.1895 -0.1653 0.1200 0.1573 -0.1235 0.0907 -0.1557 0.2727 -0.1114 0.1522 0.1512 0.1164 0.1144 -0.1144 -0.1074 0.1517 0.1532 -0.0635 -0.1442 -0.1431 -0.1668 0.1200 -0.1492 0.1608 0.1431 0.1885 -0.1865 -0.1391 -0.1346 0.1300 0.2278 -0.1452 -0.0988 0.0988 -0.1275 -0.1240 -0.1210 -0.0948 0.0796 0.1275 -0.2717 -0.1628 0.1578 -0.1804 0.1436 -0.0761 -0.1210 -0.1366 -0.1542 -0.1855 -0.2631 0.1079 0.1820 -0.1416 -0.1704 -0.2288 0.0912 -0.1608 0.1618 -0.1507 -0.1099 -0.1260 0.1018 -0.2601 0.2203 -0.1200 -0.2006 0.1416 -0.1739 0.0685 0.1069 -0.2566 0.1129 -0.0938 0.1452 -0.1310 0.2636 0.1845 -0.1653 0.2702 0.2878 -0.1169 0.1895 -0.1951 0.1235 0.1956 0.1588 -0.2465 -0.1038 -0.2566 -0.1860 -0.1210 0.1275 0.0842 -0.1225 0.1114 0.1053 0.1134 0.1361 -0.2303 -0.1552 0.2056 -0.1482 0.1951 0.1749 0.1981 -0.1149 -0.1719 0.1179 0.1562 -0.1547 0.0998 -0.0973 0.1845 0.1089 -0.1658 -0.1840 0.1205 -0.1341 -0.1210 0.1920 0.2253 0.2308 0.1411 0.1492 -0.0927 -0.1447 -0.1033 0.1013 0.0907 0.1961 0.2863 0.1744 -0.0756 -0.1074 -0.1023 0.1462 0.1633 -0.1653 -0.1290 -0.1240 -0.1048 -0.1326 0.1699 0.1391 -0.1275 0.0756 -0.1416 0.1210 -0.1467 0.0877 -0.1255 -0.0932 -0.1699 0.1830 -0.1426 -0.2177 -0.1139 0.1840 0.1850 0.3216 -0.1835 -0.1064 0.1048 -0.1200 0.1265 0.1069 0.1704 0.1764 -0.1134 0.1658 0.2147 0.1195 -0.1316 0.1472 -0.1210 -0.1789 0.1895 -0.1210 -0.1275 -0.0716 -0.1966 -0.1018 0.0716 -0.1759 0.1240 -0.2072 -0.1215 0.1562 0.1094 0.1709 -0.1336 0.1205 0.1295 -0.1895 0.0973 0.1210 0.1673 0.1552 -0.0917 -0.1361 -0.1255 0.1547 0.1341 -0.2364 -0.1411 -0.1184 -0.1124 -0.1507 0.1058 -0.2188 0.2157 0.1270 -0.1048 0.1376 -0.1905 0.1215 0.0988 0.2424 0.1225 -0.1971 0.1542 0.1099 -0.0892 0.1668 -0.1139 -0.1351 0.0862 0.1351 -0.1053 0.2112 0.1038 -0.1043 -0.1678 0.1492 -0.1532 0.1109 -0.1149 -0.1159 0.0872 -0.1799 -0.1840 -0.0817 0.1003 -0.1366 0.1512 -0.1144 -0.0897 -0.1321 -0.1759 -0.0822 0.1935 0.0882 -0.1764 0.1633 -0.0927 0.1512 0.1497 -0.1442 -0.2127 -0.1421 0.2157 -0.1336 0.2671 -0.1804 -0.1563 -0.1200 -0.0907 -0.0781 0.1638 0.1305 0.1159 0.1053 -0.1487 0.2122 -0.0817 0.1663 0.1200 0.1673 0.1043 0.1310 -0.2424 0.1507 -0.0731 0.2591 -0.1235 0.1265 -0.1119 -0.1144 -0.1930 -0.1658 0.1179 -0.0827 0.1351 0.0806 0.1416 0.1930 -0.1371 0.2001 -0.1371 -0.1184 0.1663 0.1532 -0.1366 0.1991 -0.2132 0.1442 -0.0827 0.1205 0.1724 0.1184 0.1754 -0.1079 -0.1356 -0.1134 -0.1174 0.1809 0.2540 -0.1371 -0.1840 0.1527 -0.1416 0.1643 -0.1225 0.1648 0.1457 -0.0655 0.1195 -0.1709 0.2056 0.1961 -0.2908 0.1356 0.1618 -0.1280 -0.1114 -0.0902 0.1129 0.1517 0.1195 -0.1976 -0.1104 -0.1613 -0.1689 0.0983 0.1991 0.1991 -0.1724 -0.2308 -0.1356 0.1174 -0.1799 -0.1845 -0.1270 0.1361 -0.1376 0.1255 0.1542 -0.0711 -0.1003 0.1038 0.1925 0.1547 0.1043 0.1169 -0.1563 -0.1149 -0.2359 -0.1089 -0.1613 0.1492 -0.2495 0.1815 -0.1956 0.1981 -0.1467 0.1346 0.1855 -0.1850 0.1678 0.1190 0.1925 -0.2838 0.1331 0.1154 -0.0948 -0.1144 0.2213 -0.0907 -0.1184 0.2238 0.1366 0.0973 -0.1416 0.0917 -0.1628 -0.2283 -0.1351 0.1119 -0.1598 0.1542 0.1326 -0.1769 0.2021 0.1356 0.2238 -0.1200 0.2248 -0.1048 -0.0917 0.1573 0.0781 0.1759 0.1825 -0.1190 0.1497 -0.0882 -0.1673 0.2465 0.0857 0.1971 -0.1638 0.1749 -0.1205 0.1129 -0.1507 -0.1522 -0.1734 0.1285 -0.1215 -0.2056 0.1230 -0.0978 -0.1265 -0.0892 0.1336 -0.1759 0.1699 0.1930 0.2823 -0.1623 -0.1719 0.1689 0.0887 0.2686 -0.1568 -0.0887 -0.1351 -0.2046 -0.1074 0.1537 0.1381 0.1341 0.1300 -0.1396 -0.1028 -0.1678 -0.1048 -0.1623 -0.1431 -0.1043 0.1295 0.1280 -0.1482 -0.1361 0.1683 0.1058 0.1154 -0.1008 -0.2278 0.0862 0.1351 -0.0746 -0.1416 0.1426 0.1512 -0.1502 0.0786 0.1507 -0.2324 0.1472 0.1058 -0.1971 -0.1769 -0.1981 0.1658 -0.1694 0.1310 0.1023 -0.1406 -0.1683 0.1295 -0.1497 0.1462 -0.1794 -0.2092 -0.1033 0.2031 -0.1346 -0.1880 -0.1683 -0.1502 0.0892 -0.1905 0.1341 0.1326 -0.1986 -0.1658 -0.1497 0.1190 0.1371 0.1386 -0.1028 -0.3044 0.1935 -0.1673 -0.1033 -0.2540 0.1159 0.1346 -0.1028 0.1089 0.0852 0.0968 -0.2011 -0.1673 0.0968 -0.2298 0.1351 0.1996 0.2051 -0.1452 0.2455 -0.1573 -0.1532 0.1396 0.1467 -0.1900 -0.1280 0.1069 0.1220 -0.1502 -0.2414 -0.0973 -0.0615 0.2399 0.0852 -0.1522 -0.2339 -0.1341 0.1769 0.0912 0.1023 -0.0902 -0.1038 -0.1305 -0.1673 -0.1013 0.1714 0.1038 -0.2626 -0.1663 0.0847 0.1482 -0.2445 0.1532 0.2253 0.0978 0.1527 0.1925 0.1497 -0.1522 -0.0922 -0.1240 0.1240 0.2001 -0.1699 -0.0917 -0.1563 0.1134 -0.1305 0.1668 0.1028 -0.1069 0.1386 0.2167 0.1336 -0.1467 -0.1946 -0.0837 -0.1497 -0.2440 0.1416 0.2077 0.1663 -0.0968 -0.1416 0.1285 -0.1134 -0.1764 0.1613 0.1079 0.1406 0.1210 -0.1527 0.1547 0.1336 0.2288 0.2021 -0.1184 0.1739 0.1038 0.2087 -0.2188 -0.0847 0.1507 0.1310 -0.1547 -0.1436 -0.1326 -0.1527 0.1557 0.2006 0.1522 0.1033 0.1215 0.1406 -0.1724 -0.0837 -0.1794 -0.1225 -0.1069 -0.2228 0.1447 -0.1371 -0.1628 0.1431 0.2394 0.0721 0.1381 -0.1255 0.2112 -0.1678 -0.1865 -0.1442 -0.1482 -0.1003 0.1477 0.1769 -0.1643 0.1794 -0.1799 0.1351 -0.2132 -0.1784 0.1401 0.1310 -0.0882 -0.1069 -0.1230 0.1053 0.0978 0.1084 -0.1759 0.0973 -0.2188 -0.1366 0.1845 0.1900 0.1532 -0.1310 0.1316 -0.0983 -0.1336 0.2026 0.2117 0.1794 0.1310 -0.0801 0.1033 -0.2067 0.1618 0.1850 -0.1265 0.1825 0.1179 0.1623 -0.1048 0.1164 -0.2021 -0.1774 -0.1184 -0.1542 -0.1411 0.1568 -0.1502 0.1326 0.2147 0.1971 -0.1396 0.1784 0.1245 0.2061 -0.1472 0.1013 -0.2223 0.0741 -0.1618 -0.0927 -0.1321 0.1573 -0.1053 0.1058 0.1714 0.1704 0.1285 -0.1366 -0.1310 -0.2208 -0.1164 0.3337 -0.0927 -0.1270 -0.1023 -0.1200 -0.1769 0.1356 0.0922 0.1935 -0.0943 -0.1094 0.1739 -0.1245 -0.1280 -0.1109 -0.1346 0.1386 -0.0968 0.0993 0.1512 0.1477 0.1114 0.1527 0.1316 -0.1552 -0.0932 -0.1164 -0.0988 0.1653 -0.1346 -0.1220 0.1250 -0.0847 -0.1825 -0.0691 0.1845 0.2016 -0.0988 0.1084 0.1331 0.1295 -0.0927 -0.1295 0.0761 -0.1699 0.1089 -0.2555 -0.1709 0.2535 0.1159 -0.1079 -0.2046 0.0917 0.3160 0.0796 0.0978 -0.1336 -0.1784 -0.2142 -0.1678 -0.2016 -0.2248 0.0917 0.2122 0.1653 0.1205 0.1426 -0.0726 -0.1638 0.1724 0.1326 -0.1401 -0.1230 -0.1633 0.1028 0.1825 -0.1699 0.1356 -0.1381 -0.1346 -0.1804 -0.1673 -0.2177 -0.0912 0.1860 -0.1502 0.1447 -0.1704 -0.1381 0.1477 0.1699 -0.0766 0.1341 -0.1497 0.1200 -0.1578 0.1265 -0.2520 -0.1275 -0.1376 0.1915 -0.1391 0.1583 -0.1336 -0.1442 -0.1094 0.1195 -0.1053 0.1497 -0.1356 0.1623 -0.1069 0.1477 -0.0811 0.1910 0.2666 -0.1764 0.0897 0.1174 0.2258 -0.1764 -0.1749 0.2364 -0.1885 0.1391 -0.1331 0.1376 -0.1119 -0.1694 0.1442 -0.1179 0.1003 -0.1356 0.1981 0.1941 0.1946 0.1734 0.1598 -0.1280 0.1164 0.1356 -0.1225 -0.2490 -0.2182 -0.1442 0.0927 0.1195 -0.2465 0.1331 0.1683 0.2082 -0.2001 0.2051 0.1774 -0.1316 -0.1008 0.0837 -0.1517 -0.1038 -0.0902 0.1069 -0.1220 0.1341 0.1396 -0.1492 0.1391 -0.0761 -0.0912 0.1784 -0.1860 -0.1436 0.1255 0.2394 0.2843 -0.2515 -0.0978 0.2132 -0.1094 0.1996 0.1895 0.1225 -0.1462 0.2092 -0.1376 0.0993 0.1845 -0.1321 0.1830 0.1114 -0.1366 0.1573 0.1255 0.1053 -0.1144 0.1235 -0.1643 0.1472 -0.1668 0.1613 -0.1159 -0.1699 -0.1240 0.2238 -0.1557 0.0837 -0.1436 0.1381 0.1225 -0.0978 0.0948 -0.0912 -0.0912 0.1532 0.1356 0.1769 -0.1643 0.1089 -0.2223 0.1497" HIT_INDICES="3 5 7 9 12 14 15 17 19 20 23 24 25 27 28 33 37 38 39 51 52 53 54 55 57 58 59 60 61 64 65 67 68 71 73 74 75 76 80 83 86 88 90 91 94 95 96 98 100 101 103 104 105 107 109 110 113 115 116 117 118 119" ES_PROFILE="-0.0307 -0.0302 -0.0297 -0.0292 -0.0444 -0.0439 -0.0277 -0.0272 -0.0267 -0.0106 -0.0257 -0.0096 0.0066 0.0071 0.0232 -0.0232 -0.0539 -0.0378 -0.0217 -0.1774 -0.1613 -0.1452 -0.1290 -0.1129 -0.1124 -0.0963 -0.0801 -0.0640 -0.0479 -0.0630 -0.0469 -0.0464 -0.0302 -0.0454 -0.0449 -0.0287 -0.0126 0.0035 -0.0272 -0.0423 -0.0575 -0.0570 -0.0565 -0.0403 -0.0554 -0.0393 -0.0232 -0.0227 -0.0222 -0.0060 -0.0055 0.0106 0.0267 0.0272 0.0277 0.0439 0.0287 0.0292 0.0454 0.0615 0.0776 0.0937" RANK_AT_ES="50.0000" RANK_SCORE_AT_ES="1.7300"/>
  <DTG RANKED_LIST="SexDevelopmentGenesPRL_remapped.rnk" TEMPLATE="na_as_pre_ranked" GENESET="gene_sets.gmt#HP_ABNORMAL_INCISOR_MORPHOLOGY" ES="-0.3333" NES="-1.3250" NP="0.1531" FDR="0.6057" FWER="1.0000" CHIP="ftp.broadinstitute.org://pub/gsea/annotations_versioned/Human_Gene_Symbol_with_Remapping_MSigDB.v7.5.1.chip" RND_ES="0.3816 -0.3026 -0.3246 0.1798 0.1886 -0.4079 -0.1974 0.2018 -0.3070 0.2588 0.3904 -0.2632 0.3509 -0.2632 0.1535 0.2237 -0.2193 -0.2325 -0.1754 -0.3202 -0.4430 -0.3860 -0.2939 0.2632 -0.2018 0.3158 -0.2193 -0.3289 0.2544 0.2281 0.3246 -0.3640 0.2544 -0.3509 -0.2807 0.1579 -0.2193 0.3026 0.1404 -0.2851 0.1842 -0.1404 0.1535 0.1360 -0.2763 0.3684 0.2325 0.2061 -0.1535 0.2763 0.3026 -0.2675 0.3860 0.2763 -0.2018 0.3596 0.2807 0.1228 0.1404 0.1579 0.1316 0.2632 0.2105 0.3333 -0.1974 -0.3158 -0.1623 0.2588 0.1798 0.2237 0.2807 -0.2149 -0.3333 0.2193 0.2500 -0.1974 0.1886 0.2895 -0.1798 -0.4123 -0.3202 -0.2456 0.2719 0.1974 0.5395 0.2544 -0.1579 -0.1272 -0.1623 0.1886 -0.2412 0.2149 0.2500 0.1974 -0.2368 0.3509 0.1623 0.2719 0.2412 -0.2939 -0.1798 -0.3596 0.3816 0.2193 -0.3246 0.1491 -0.1930 0.2325 0.2193 -0.2763 -0.1667 -0.3816 -0.3158 0.1842 0.2061 0.1623 -0.2237 -0.1711 0.2544 -0.1272 0.2281 0.2193 0.3421 -0.1974 0.1447 -0.2105 -0.3860 -0.3026 -0.2500 0.1579 0.1447 0.1974 0.2675 0.2588 0.2237 -0.2281 0.2105 0.4693 -0.2456 -0.2456 -0.1667 -0.1974 -0.1184 0.1623 -0.2105 -0.2281 0.3026 -0.2632 0.3377 -0.2325 0.1754 -0.2895 0.1579 -0.2368 -0.1842 -0.2719 -0.3860 -0.1316 -0.3377 -0.1842 0.2939 0.1754 -0.3202 0.4123 0.1053 -0.2325 -0.2149 -0.2456 0.3246 -0.2632 -0.1711 0.2895 -0.3114 -0.4649 -0.2719 0.1623 0.2193 0.1974 -0.2763 0.4298 -0.2368 0.2193 -0.3202 -0.1930 -0.2149 0.2281 -0.4474 0.1404 0.1579 0.2018 0.4386 0.4605 0.1491 -0.4342 -0.2982 -0.1886 -0.3465 0.2237 -0.1754 0.3246 0.1535 0.2939 -0.2368 0.2325 0.3640 -0.1930 0.1667 0.3640 0.2851 -0.1184 0.1140 -0.2018 0.1535 0.1447 0.2982 -0.3377 -0.1667 0.1447 0.2456 -0.1842 -0.4123 -0.2061 -0.1667 0.2018 -0.2237 0.2632 -0.2193 0.1228 -0.2105 -0.4211 0.2149 -0.2281 -0.2105 -0.3421 -0.3333 -0.1754 0.2018 -0.2105 -0.2982 0.2193 0.3509 -0.3070 -0.2061 0.3158 -0.2018 0.3377 0.1711 -0.2412 0.2412 -0.2544 0.3114 0.3684 0.2193 0.1667 -0.2237 0.1404 -0.2281 0.1711 -0.2500 -0.2456 -0.2018 0.2939 0.3202 -0.2895 0.1491 -0.2939 -0.4912 0.2939 -0.2807 -0.1754 -0.3158 0.2149 -0.2851 0.2500 0.3070 0.1579 0.2719 -0.2895 -0.2281 -0.1930 0.2061 -0.1974 -0.1316 -0.1842 0.2632 -0.4868 0.1579 0.1667 -0.1447 -0.1974 0.3289 -0.2851 -0.2939 -0.1711 0.5833 -0.1316 0.1096 0.1447 0.1711 0.2588 -0.1930 0.2412 -0.1886 0.2763 0.3026 0.2281 0.1184 0.3289 0.1623 -0.3070 0.3246 0.2237 0.3991 -0.1974 -0.1404 0.1667 -0.1842 -0.2719 -0.1447 0.3947 -0.1842 -0.1447 -0.1886 0.3070 -0.1754 0.3070 0.2851 0.2105 -0.2105 -0.2763 -0.2719 0.2851 0.3070 -0.1579 0.2456 -0.3465 0.2061 -0.2632 -0.3333 -0.2544 0.1798 -0.3070 0.2939 -0.1491 0.4035 -0.2544 -0.2105 -0.1623 -0.2368 0.1140 0.2588 0.1404 0.3377 -0.2500 -0.1974 0.3246 -0.3158 0.4079 -0.5000 -0.2018 0.1228 0.2193 -0.2061 -0.2325 -0.2632 -0.1974 0.1842 -0.3816 0.3202 -0.1711 -0.2456 0.2018 0.1535 -0.3202 -0.2763 -0.2851 0.2281 0.2325 -0.3684 0.2061 -0.1886 -0.3991 0.5702 0.3640 -0.2193 0.2412 0.1360 -0.2193 0.1798 -0.1316 0.2632 -0.1711 -0.1798 -0.1711 0.1009 -0.2807 0.2588 0.2412 0.2237 -0.1930 0.2237 0.2456 -0.2368 -0.2895 -0.3333 -0.1974 0.1447 -0.2412 0.2368 -0.2105 -0.1491 -0.3026 0.2018 -0.3728 0.4912 0.2675 -0.2632 0.2456 -0.2281 -0.2851 0.1535 -0.2588 -0.3158 0.3728 0.2149 -0.1667 -0.2061 -0.2018 0.1184 -0.3553 -0.1974 -0.4035 -0.1491 0.3026 0.3333 -0.4035 0.3816 -0.3026 -0.2061 0.2149 -0.2632 0.6360 -0.2149 -0.4123 -0.2588 -0.3640 -0.1667 -0.3596 -0.1667 -0.1447 0.3421 0.1711 -0.2325 -0.1798 -0.1886 -0.4561 -0.1711 0.2544 -0.3114 -0.3070 -0.1754 -0.1798 -0.2193 -0.4298 -0.1842 0.2281 -0.1886 -0.2456 0.1360 0.2193 0.1754 0.2061 0.2412 -0.1754 0.2895 -0.3114 0.2675 -0.3465 0.3728 0.3816 0.4649 0.3246 -0.1842 0.2588 0.3640 0.2456 0.3684 0.2018 -0.1711 0.2061 0.2325 -0.3377 0.4956 0.2500 0.3596 -0.4561 0.3640 0.1535 -0.3114 0.2939 -0.2544 -0.2193 0.1754 0.1798 -0.3465 -0.2368 -0.2456 0.4693 -0.1667 0.1711 0.1404 0.2325 0.1579 -0.3991 -0.2895 0.1140 0.1491 0.3070 0.1930 -0.3772 0.2368 -0.2325 -0.2018 0.4386 0.2018 0.1711 0.1842 -0.5088 -0.1360 0.1754 0.2807 0.1447 0.2456 -0.2982 -0.3772 -0.1535 -0.1579 -0.3026 0.2982 -0.1886 0.3114 0.3114 0.1886 0.3772 0.3465 0.2500 0.3816 -0.1754 -0.1667 0.3377 0.1842 0.1930 -0.3421 0.2237 0.4298 0.1930 -0.1228 0.1316 -0.2588 0.3114 -0.3114 -0.1404 0.3070 0.1930 0.2149 0.1667 0.2368 0.3421 0.2982 0.2237 0.2982 -0.1667 -0.2895 0.2149 -0.2588 -0.2544 0.2105 -0.2061 -0.2368 -0.2456 -0.3947 -0.1930 0.2281 0.1711 0.1930 -0.3377 -0.1842 -0.2281 0.2018 0.1623 -0.2018 0.2588 0.1974 -0.2149 0.3772 -0.1798 0.2456 -0.2807 -0.1491 -0.1930 -0.2500 -0.1930 0.3377 -0.2368 -0.1974 -0.2588 -0.3816 -0.1930 0.2500 -0.1140 0.3509 0.3246 0.2851 0.2456 0.2763 0.2061 -0.2325 -0.2632 0.3202 -0.3070 -0.3377 0.3947 -0.2105 0.3596 -0.1974 -0.2149 -0.2061 0.2018 -0.2281 0.2325 -0.1535 0.2325 0.2851 -0.2763 0.3421 -0.2675 -0.2544 -0.4912 0.1272 0.2193 -0.2237 -0.1096 -0.2105 0.2061 0.1228 -0.2061 -0.2368 0.1535 0.3421 0.2763 -0.3947 0.2281 0.1754 0.2412 -0.2456 0.1360 -0.2281 0.2544 -0.2500 0.1930 0.1228 -0.1930 -0.2325 -0.2237 -0.2939 -0.2325 -0.2675 -0.2149 -0.2018 0.2018 0.2719 -0.4254 -0.3772 0.3333 -0.2281 0.3202 -0.2719 0.2368 0.2895 -0.2105 0.1798 0.1974 -0.2675 0.3158 0.4079 0.3553 -0.3728 0.2105 -0.2982 0.2061 0.2632 -0.1404 0.2675 0.2281 0.1360 -0.2061 -0.2061 0.2544 0.3465 -0.1930 0.2018 0.1579 -0.2675 -0.2895 0.2018 -0.3640 0.1535 -0.1140 -0.3728 0.2500 0.2193 -0.2368 -0.2368 -0.2851 -0.1491 0.1096 -0.1579 -0.3377 -0.4649 -0.1798 -0.1447 0.3289 0.1667 0.3070 -0.1842 0.2412 -0.2632 -0.1930 -0.3421 -0.2018 0.3289 0.2237 0.1535 -0.1798 -0.3158 0.2719 -0.3421 -0.2588 0.2632 -0.4912 0.1404 -0.2237 -0.4868 -0.1974 0.2632 0.1228 -0.2368 -0.2149 -0.2719 0.2500 -0.1447 -0.2193 -0.2061 0.2325 0.3684 -0.2237 -0.1447 0.1404 -0.1711 0.1491 -0.4298 0.2061 0.1754 0.2807 -0.1447 0.1579 -0.1754 -0.2193 -0.2281 -0.3289 0.2149 -0.2456 -0.3816 0.3070 0.2456 0.1930 0.3509 -0.2675 0.2149 0.2544 -0.2412 0.1623 0.1886 -0.2281 0.1404 -0.4211 0.3202 0.2105 0.1491 0.2632 -0.2368 0.1974 0.2982 -0.2237 0.2763 -0.2763 0.1798 -0.3026 -0.3246 -0.1798 -0.1579 -0.2719 -0.2939 0.1754 0.1711 -0.2544 0.1754 -0.3289 0.2807 -0.2149 -0.2895 0.1886 0.4298 -0.1754 -0.2544 0.1404 0.1798 0.2281 -0.4430 0.2719 -0.1579 -0.3114 0.3158 0.2237 0.1579 -0.1491 0.2675 0.3421 -0.2719 0.1404 0.2325 0.2939 -0.3421 0.2281 0.1930 0.2105 -0.2719 0.1623 -0.3947 -0.2237 -0.2237 -0.1974 0.2500 -0.2193 -0.3816 -0.4342 0.3070 -0.3158 -0.2237 0.2018 0.2632 -0.2500 -0.1667 0.2675 -0.1754 0.3640 0.2018 0.1711 0.2895 -0.2018 -0.2061 0.2632 -0.3026 0.2281 -0.4342 -0.2368 -0.3202 -0.2588 -0.1842 0.3026 -0.2061 -0.2237 0.4167 -0.1974 0.2061 -0.2281 0.1886 -0.3158 -0.2763 0.1623 0.2412 -0.2807 0.2368 0.2018 0.3421 0.2895 0.3421 -0.2412 -0.3070 0.2281 -0.1754 0.1974 0.2149 -0.2412 0.2325 0.1886 -0.2544 -0.1228 0.2763 0.1842 0.1842 0.3553 0.1491 0.1711 0.1754 -0.2325 0.3202 -0.2149 -0.3333 -0.4781 -0.1447 -0.3246 0.3333 -0.2237 0.2061 -0.2807 -0.2588 0.1798 -0.4956 0.2105 0.2237 -0.1623 0.5395 -0.3596 -0.2588 0.1491 0.1623 -0.4079 -0.2851 -0.2193 0.2895 -0.1798 -0.1974 0.3772 0.2061 0.2675 0.1228 -0.1491 -0.3026 0.3289 0.2632 -0.1842 0.2851 -0.3026 0.1447 -0.2149 -0.1711 -0.1930 -0.2018 0.1798 -0.2807 -0.2105 -0.1404 0.1272 0.2368 0.2632 0.1535 -0.2632 -0.1667 -0.1754 0.1754 0.3158 0.1974 0.3114 0.2018 -0.1886 0.2456 0.2325 0.1974 -0.2719 -0.1798 0.1754 -0.1798 -0.3947 -0.2719 -0.2105 0.2281 0.1667 0.2456 0.2456 0.2851 -0.1667 0.2149 0.1798 0.1974 -0.2325 -0.1798 -0.1842 -0.2149 -0.3596 0.1711 0.3640 -0.2632 0.2456 -0.1447 -0.3596 -0.1798 0.1930 0.1667 -0.2061" HIT_INDICES="20 37 59 60 61 74 75 90 95 116 118 119" ES_PROFILE="-0.0921 -0.1491 -0.2500 -0.1667 -0.0833 -0.1053 -0.0219 -0.0614 -0.0132 -0.1053 -0.0307 0.0526" RANK_AT_ES="58.0000" RANK_SCORE_AT_ES="0.9600"/>
  <DTG RANKED_LIST="SexDevelopmentGenesPRL_remapped.rnk" TEMPLATE="na_as_pre_ranked" GENESET="gene_sets.gmt#GOCC_TRANSCRIPTION_REGULATOR_COMPLEX" ES="-0.3534" NES="-1.3180" NP="0.1263" FDR="0.6166" FWER="1.0000" CHIP="ftp.broadinstitute.org://pub/gsea/annotations_versioned/Human_Gene_Symbol_with_Remapping_MSigDB.v7.5.1.chip" RND_ES="0.3086 -0.4138 0.2966 -0.2724 -0.2259 0.2414 -0.2879 0.1759 0.2828 0.1448 -0.2759 0.2724 -0.3466 -0.2224 -0.3069 0.3276 -0.2448 0.2448 0.2845 -0.2586 0.4431 0.2207 -0.4017 0.3483 0.1810 -0.2397 -0.2345 -0.2034 -0.2966 -0.2414 0.2793 -0.2586 -0.2276 0.2793 -0.2276 0.3155 0.1500 0.2655 0.1810 -0.2224 0.3121 0.2103 0.3362 -0.1483 -0.3793 0.1672 -0.2793 0.2448 -0.2155 -0.3397 0.5034 0.3138 0.2517 0.2690 0.2345 0.1741 0.3569 -0.2483 0.3276 0.2069 0.3362 0.2259 -0.3431 0.1828 -0.2724 0.1638 0.2638 0.2241 -0.1810 -0.2724 0.1810 -0.2172 -0.1759 0.1983 0.1724 -0.2655 -0.2603 0.1845 -0.3190 -0.3138 -0.3207 0.2552 -0.1983 0.2724 -0.1948 -0.1879 -0.3517 0.2534 -0.2810 0.2121 -0.4603 -0.3259 -0.3190 -0.2948 0.2517 -0.2397 0.3603 -0.2862 -0.1603 -0.2310 0.1931 -0.5172 0.1810 0.2707 0.3466 0.1793 -0.3328 0.1931 0.2103 -0.2414 -0.2207 -0.1810 0.2534 0.1793 0.3259 -0.2690 0.2966 0.1879 0.1776 -0.1983 -0.1845 0.3517 0.2241 -0.3207 -0.3897 0.5586 -0.2362 -0.1500 0.4638 0.3741 0.2655 -0.1810 -0.2793 0.2638 -0.1948 -0.2276 0.3034 0.2310 -0.2483 0.2569 0.1172 -0.3103 -0.1328 0.3690 -0.3362 -0.1948 0.2500 -0.4862 -0.2086 -0.4414 -0.1793 -0.5155 -0.2086 0.2517 -0.1241 0.2534 -0.1931 -0.1466 -0.4586 -0.2052 0.3086 0.2121 0.1897 0.4724 -0.3879 -0.2810 -0.1828 0.3552 -0.2276 0.2224 0.2759 0.3034 -0.2966 -0.2241 0.2414 0.2276 0.2897 -0.4069 0.2310 0.2638 -0.4379 -0.1759 -0.2707 -0.1586 0.2621 -0.3155 -0.2069 0.2569 0.2034 -0.4603 0.1845 -0.3828 -0.3310 0.1983 0.2759 0.2414 0.3328 -0.1810 0.3414 -0.1897 0.3603 -0.2000 0.2276 -0.4621 0.2931 -0.2017 -0.2379 -0.3172 -0.2017 0.3276 -0.2190 0.1431 0.3190 -0.2586 0.1759 -0.2621 -0.3466 -0.3328 0.2793 0.2793 0.2241 0.2362 -0.3345 0.3259 -0.3569 0.3724 0.2138 -0.1810 0.2310 0.2293 0.1534 -0.3741 0.2500 0.3241 -0.2155 -0.2362 -0.2707 0.2621 -0.2155 0.1672 0.2793 0.3052 0.2741 -0.1000 0.2276 -0.1759 0.3534 -0.2810 0.3569 0.2793 -0.2017 -0.2879 0.1966 0.3655 0.4621 -0.2362 0.2121 -0.3397 0.2948 -0.3362 -0.2569 0.1810 0.4172 -0.3448 0.2759 -0.2276 0.5741 0.3172 0.1655 0.3862 0.1569 -0.2448 0.3086 -0.3103 -0.2621 0.3603 0.2862 -0.1552 -0.3172 0.3414 -0.2966 -0.2948 -0.2966 -0.2776 -0.1466 0.1569 0.2448 0.3586 0.1655 -0.1983 0.2362 0.1759 0.2603 -0.2414 0.1948 -0.3466 0.2155 0.2207 0.2810 0.5517 -0.1931 -0.1931 -0.1759 -0.3138 0.3862 -0.2190 0.4034 0.4724 0.2103 0.3948 -0.2293 0.2500 0.2690 -0.3707 0.2828 0.3707 -0.2897 -0.2362 0.2069 0.2655 -0.1414 0.2690 0.1707 -0.1828 -0.2190 -0.3500 -0.2603 -0.2879 0.2879 0.1672 -0.2276 0.2138 -0.3845 -0.3224 -0.2483 0.2155 0.2690 0.3310 -0.2207 0.4397 -0.1828 0.3397 -0.4431 0.3017 0.3724 -0.2862 -0.2224 -0.5500 -0.1759 0.2379 -0.5241 -0.3034 -0.2241 0.2879 0.2897 -0.3155 0.2414 -0.3690 0.2534 -0.2948 0.3103 -0.1983 -0.2966 0.1983 0.3259 0.1793 -0.1672 0.2672 0.3017 -0.3586 0.2724 -0.2310 0.2828 0.2914 -0.1224 -0.4466 0.2810 -0.3724 0.4517 -0.1759 -0.3190 0.2621 0.1897 0.3190 0.2190 0.1948 0.2586 -0.2207 -0.2741 -0.2966 0.3155 -0.2724 0.1707 0.2586 0.3966 -0.4241 -0.3017 -0.2310 -0.2707 -0.2966 -0.3259 -0.2293 0.1328 -0.1966 0.2155 0.2362 0.3897 -0.2052 0.2086 -0.4707 0.2034 -0.2672 -0.2448 0.4224 0.2052 0.1862 0.4034 0.1310 -0.2138 -0.1569 -0.3069 -0.1517 0.3034 0.2310 -0.3345 -0.2879 0.2586 -0.1828 -0.2103 0.3328 -0.2466 0.2414 -0.2724 0.2534 0.4724 0.2534 0.2966 -0.2741 -0.1966 -0.2103 -0.2362 0.3517 -0.3190 0.2707 -0.4724 0.1621 0.2397 0.1293 0.3741 0.2397 0.3138 0.2776 -0.1724 -0.2310 -0.2707 0.1707 0.1724 -0.4983 -0.2914 -0.1638 -0.1069 -0.1741 -0.3224 0.1776 0.2879 -0.2190 0.3224 -0.3086 0.3121 0.1810 0.2776 -0.2345 -0.1724 0.2224 0.1276 -0.2379 0.1966 0.2241 0.2155 -0.2345 0.1379 0.2448 -0.2638 0.1741 0.1569 0.3534 -0.2052 -0.3448 -0.3103 -0.3724 -0.1724 -0.2845 -0.2052 0.3534 -0.1707 0.1879 0.1759 -0.3000 0.4155 -0.2466 0.2345 -0.3793 0.2966 0.4517 -0.1931 -0.2828 0.1793 -0.3345 -0.2241 0.2052 0.2724 0.2603 -0.2276 0.1707 0.5052 -0.2586 -0.1345 0.1793 -0.3552 -0.1483 0.3379 0.3328 -0.2052 -0.3207 -0.3310 -0.1569 -0.3517 0.2466 -0.2534 -0.1845 0.2069 0.3052 0.2690 -0.2879 0.2983 0.2845 0.3259 -0.3966 -0.3190 -0.1569 -0.3034 0.1776 0.1655 -0.2534 0.3138 0.2741 -0.1328 -0.2948 -0.1552 0.1810 -0.4500 0.4741 -0.3534 -0.2138 -0.3172 0.3828 -0.2793 -0.2552 0.2914 0.2672 0.4224 -0.1724 0.2241 0.3397 -0.2810 0.4897 0.1914 -0.1862 -0.2069 -0.3328 0.3845 -0.2707 -0.2276 0.4052 0.1690 -0.1845 -0.2655 -0.2948 0.2552 0.1966 -0.2879 -0.2707 0.3190 0.4379 0.2569 -0.2483 -0.3310 -0.2810 -0.2138 0.2034 -0.1810 0.2172 0.2034 0.2448 0.2017 0.1983 -0.1810 -0.2586 -0.2052 0.1586 0.2879 0.3190 -0.2621 0.3052 0.2155 0.1414 -0.1466 0.2052 0.2983 -0.2431 -0.2862 -0.1966 -0.2276 0.2672 0.3034 -0.3569 -0.2397 -0.2000 0.2500 0.1707 -0.3483 0.2086 -0.3069 0.1759 0.2983 0.3069 -0.2586 0.3655 0.1828 0.2310 -0.4638 0.2707 0.2276 0.2603 0.2655 -0.6155 0.3690 0.1759 -0.2914 0.2931 0.1914 0.2672 0.1983 -0.2190 -0.1931 -0.2103 -0.3724 -0.1845 0.2052 0.1517 -0.4517 0.2897 0.1224 0.4224 -0.2862 -0.2690 -0.2948 -0.2931 -0.1431 0.3069 -0.2190 0.2276 -0.2052 0.3431 -0.4414 0.3466 -0.3310 -0.3810 0.1466 -0.2862 -0.3534 -0.3448 0.1879 -0.3448 -0.1276 0.1845 -0.1914 -0.2466 -0.3345 -0.2241 0.1931 -0.1879 -0.4155 0.2517 0.2759 0.2948 0.2448 0.2362 -0.1672 -0.3052 -0.2069 0.1793 0.3897 -0.2759 -0.3397 0.2000 0.2500 0.3534 -0.1586 0.2069 0.2448 -0.2345 0.2931 -0.4103 0.2828 -0.3414 0.3379 -0.4069 0.1966 0.2155 -0.1328 -0.2724 -0.3138 -0.2879 -0.3776 -0.2672 -0.2983 -0.4879 -0.2241 0.4310 -0.1690 0.2103 -0.2879 -0.2534 0.2328 -0.2569 0.2828 0.2845 -0.5345 -0.3569 0.2069 0.1966 0.2310 0.2500 -0.3638 0.3793 0.2155 0.4310 0.1707 -0.2328 0.1207 -0.1793 0.3293 0.2983 0.3862 0.3310 -0.2724 0.1828 0.1966 0.1759 0.1586 0.2328 0.3500 0.1724 -0.3190 0.1897 -0.4017 -0.2966 0.3241 0.2103 -0.3776 0.1552 -0.2431 0.3052 0.4569 -0.2155 0.3517 -0.4638 -0.5345 -0.1759 0.2914 -0.2500 -0.2741 0.1603 0.4466 0.2276 -0.2862 0.1897 -0.1759 -0.2810 0.2552 -0.2586 0.4690 -0.2207 -0.2724 -0.3000 0.4069 -0.2293 0.2328 -0.2603 0.3207 0.2431 -0.1534 0.1983 0.2552 0.3379 0.1690 -0.2448 -0.2362 0.3948 -0.1621 0.5069 -0.2879 0.3103 0.3431 0.1828 -0.2517 0.2362 -0.2397 0.1672 0.1741 -0.3414 -0.2569 0.1966 0.1914 0.2293 -0.1931 0.3155 -0.2138 -0.1345 0.2172 -0.3172 0.2586 0.2328 -0.1534 0.2879 0.3776 -0.3190 -0.2414 -0.2983 -0.2276 -0.4379 -0.1776 0.2534 0.1966 0.2017 0.2517 -0.2966 -0.1845 -0.2431 0.2224 0.2431 -0.2879 -0.2879 0.2000 0.2672 -0.2621 -0.4190 -0.3328 0.2207 0.1793 0.2948 0.3914 0.2828 0.3121 0.2017 -0.1897 -0.1638 -0.1879 -0.2534 0.4224 -0.3052 0.2810 0.3862 -0.2586 0.2828 0.2759 0.2362 -0.1845 0.4086 -0.1586 0.1724 -0.2914 -0.3345 -0.2897 -0.2190 -0.2707 -0.1448 0.1966 0.2879 0.1724 -0.2017 0.1862 0.2069 0.2862 -0.1638 0.3155 -0.2345 -0.2241 0.4948 0.2500 0.1483 0.2310 0.2879 0.1276 -0.3069 0.1603 -0.3690 0.2776 0.1828 0.4086 -0.2190 0.2414 -0.2207 -0.2534 0.3310 -0.2931 -0.3086 0.5103 -0.2155 0.3328 0.1293 -0.1655 -0.2483 -0.4983 0.3534 0.2603 -0.2517 0.3862 0.2052 -0.2707 -0.1759 -0.3138 -0.2879 0.4224 -0.2362 -0.1862 -0.1983 -0.2793 -0.2414 -0.2483 0.1759 0.1948 0.2241 0.3052 -0.2862 0.3310 -0.2586 -0.3224 -0.2707 0.3293 -0.2517 -0.3224 0.2655 -0.2190 0.2879 0.5259 -0.2672 0.3259 0.2707 0.2207 0.3052 0.1155 0.1879 0.3897 0.2103 0.3621 -0.2448 -0.2879 0.3017 0.2448 0.1362 0.3879 0.3362 0.2621 -0.2190 0.1448 -0.2672 0.2155 0.3759 -0.2207 -0.3483 0.1517 -0.3103 -0.1897 -0.1759 -0.4086 -0.1362 0.3138 0.2328 -0.2948 -0.2069 0.2741 -0.3293 0.2379 -0.2190 0.3690 -0.2241 0.1897 -0.1810 -0.2155 0.2000 -0.1845 -0.2276 0.3121 0.5552 0.2345 0.3276 0.2534 -0.4500" HIT_INDICES="0 1 20 41 70 104 107 110 112 113" ES_PROFILE="0.1000 0.2000 0.1448 0.0724 -0.0690 -0.2534 -0.1707 -0.0879 0.0034 0.1034" RANK_AT_ES="103.0000" RANK_SCORE_AT_ES="-2.4100"/>
  <DTG RANKED_LIST="SexDevelopmentGenesPRL_remapped.rnk" TEMPLATE="na_as_pre_ranked" GENESET="gene_sets.gmt#GOBP_APOPTOTIC_SIGNALING_PATHWAY" ES="-0.3246" NES="-1.3160" NP="0.1373" FDR="0.6165" FWER="1.0000" CHIP="ftp.broadinstitute.org://pub/gsea/annotations_versioned/Human_Gene_Symbol_with_Remapping_MSigDB.v7.5.1.chip" RND_ES="-0.1667 0.1535 -0.3070 0.1140 -0.1754 -0.2018 0.1491 -0.3421 -0.2237 -0.1579 -0.1798 -0.1667 -0.1491 -0.1930 0.3070 0.2325 0.1667 -0.2193 -0.1842 0.1842 0.1404 0.2763 -0.2018 0.1623 -0.3070 0.2763 0.3114 0.3465 -0.2325 -0.3246 -0.1754 0.2018 0.1711 -0.1754 -0.2368 -0.2061 -0.2456 0.3202 0.2588 -0.1667 -0.2105 0.2325 -0.1930 0.2281 0.3333 0.2237 0.3640 -0.2281 0.2544 0.3333 -0.2281 -0.1886 -0.3070 -0.3070 -0.2018 0.1974 -0.1404 -0.2588 0.1974 0.3421 0.2105 0.1886 -0.3509 0.2368 0.2982 -0.2763 0.1886 0.1842 -0.2456 -0.1754 -0.1711 -0.2193 -0.2632 -0.2544 -0.2763 0.1842 -0.2982 -0.2018 -0.2105 0.2456 0.1886 0.2807 0.1711 -0.3246 0.2675 0.1579 -0.1447 0.2982 0.2061 -0.1579 0.2193 0.1491 0.2237 0.1930 0.1754 -0.1535 -0.1930 0.2237 -0.2281 0.3816 0.3991 0.1754 0.2018 0.2061 -0.2281 0.4167 -0.1974 -0.1711 0.2763 -0.1404 -0.1886 0.2105 -0.1491 0.1491 0.2588 0.2018 0.3509 0.2588 -0.4035 -0.2061 -0.2851 0.1930 -0.2325 0.2368 -0.2544 0.1535 0.2149 -0.4430 -0.2456 -0.3421 0.1842 -0.4781 0.2193 0.3860 0.2018 -0.2807 0.2544 0.1842 -0.1404 0.2851 -0.3026 0.2325 0.1842 0.2632 -0.2368 -0.1711 0.2061 0.4167 -0.2632 0.1360 -0.2368 0.2281 0.1491 0.1228 -0.2895 0.3070 0.2456 -0.2237 -0.3553 0.1711 0.1842 -0.1842 0.1930 0.2412 0.1798 -0.2281 -0.2807 -0.2237 0.2018 -0.2193 0.1974 -0.1667 -0.2018 -0.3026 0.1754 0.4649 -0.2588 0.2456 -0.2193 -0.2149 -0.3070 -0.1798 -0.4123 0.2325 0.1623 -0.3202 -0.1798 -0.2895 0.2237 0.1754 -0.1930 0.1798 -0.1930 0.2018 -0.2719 -0.3421 0.2412 0.2588 0.2588 -0.2018 0.2061 -0.2719 0.1667 0.1535 0.2675 -0.3991 -0.2895 -0.3860 -0.2851 -0.2368 -0.2061 0.2105 -0.2281 -0.1886 0.2325 -0.2018 0.1974 0.2763 0.2500 0.2412 0.2368 -0.2193 -0.1667 -0.2632 -0.2807 0.4211 -0.2851 0.1623 -0.2807 -0.2588 -0.2237 0.2456 0.1754 0.2237 0.3553 0.1842 0.3202 0.1579 -0.4474 -0.1711 0.1798 0.3509 0.2851 -0.1711 0.2368 0.3026 0.1930 0.4605 0.2982 -0.1930 -0.1667 0.3684 0.1535 -0.2719 -0.2456 0.2368 -0.3728 -0.1579 0.1930 -0.3860 -0.2149 0.2807 0.1535 -0.3596 -0.2237 0.1491 0.1404 -0.2018 0.2895 -0.2193 0.2895 0.2544 -0.2325 0.2368 0.1535 -0.1886 -0.2895 0.1974 0.2018 -0.2061 -0.1579 -0.3202 -0.2500 0.2149 0.1447 0.2018 -0.3509 0.2149 -0.2193 -0.2675 0.1798 0.2456 -0.1798 0.2588 0.1842 -0.1930 -0.2456 -0.2105 -0.2412 0.2281 0.1140 -0.2281 0.4254 -0.4123 0.1886 -0.1930 0.1667 -0.2193 -0.1447 -0.1491 -0.3070 0.2237 -0.2281 -0.1842 0.3333 0.1404 -0.1535 0.3553 -0.1579 0.4912 0.3421 0.3246 -0.2719 0.1930 -0.3816 -0.4079 0.1754 -0.2105 -0.2105 0.2061 0.1886 0.3202 0.2061 -0.2149 0.1579 0.1930 -0.2193 -0.3202 0.1491 0.2982 0.1667 -0.2061 -0.2939 -0.2149 0.2061 0.2807 -0.1886 -0.2368 -0.3158 0.1272 0.4079 0.3289 -0.2193 -0.2851 0.2018 -0.1316 0.2500 0.2895 0.4781 0.5439 0.2149 0.2061 0.2982 0.1930 -0.1711 -0.2544 0.2632 0.3553 -0.1096 -0.2281 0.2281 -0.2675 -0.2149 0.1667 -0.2851 0.1930 -0.2281 0.2368 0.2281 -0.2325 -0.1930 -0.3465 -0.2982 -0.2763 -0.2500 -0.1974 0.2719 -0.4123 -0.2500 0.2325 -0.2105 -0.4693 0.4430 0.1447 -0.4123 0.4386 0.1711 0.2807 0.1930 0.2456 0.2544 -0.3728 0.3333 -0.2807 0.2368 0.2982 -0.3202 -0.2412 -0.2281 0.2325 0.2018 -0.4518 -0.1316 0.3246 0.2061 0.1404 -0.2237 -0.3596 0.2105 -0.1667 0.2456 -0.3289 -0.2412 -0.2237 -0.2061 0.2719 0.1404 0.2281 0.2807 -0.2412 -0.3816 -0.3070 -0.1886 0.1711 -0.1623 0.2105 -0.1754 0.4605 0.1842 0.1316 0.2675 0.2193 0.2193 -0.2018 0.3684 -0.2895 -0.2193 0.1974 -0.2149 -0.3202 -0.2193 -0.1974 0.3070 0.1974 -0.2982 0.2763 0.2018 0.3991 0.3816 -0.3947 -0.2763 -0.3289 0.2325 -0.1579 -0.2237 -0.2719 -0.2851 -0.3684 -0.3553 -0.1798 0.1316 0.2018 0.2456 -0.2851 -0.3509 -0.1711 0.2105 0.4298 -0.1447 0.2544 -0.1579 0.3640 0.2544 0.3772 -0.2193 -0.2105 -0.2719 -0.2149 0.1754 0.1974 -0.2807 0.3553 0.1842 0.2412 0.2632 0.1842 0.1754 0.2412 0.2149 -0.1667 -0.1886 0.1930 0.2193 -0.2456 -0.1842 0.1316 0.2061 -0.2061 -0.1754 -0.2149 0.3640 -0.3333 0.2588 -0.2895 -0.3596 -0.5044 -0.3333 -0.2588 -0.1754 0.3421 0.2895 -0.2456 -0.2149 -0.1491 0.3289 0.2105 -0.4342 -0.1711 0.2719 -0.1798 0.2632 -0.2018 0.1623 0.3465 -0.3158 -0.2763 0.3158 -0.2500 -0.3202 -0.2193 -0.3202 -0.2763 0.3158 0.3684 -0.3333 -0.3553 0.2719 -0.1579 0.1930 -0.1228 0.1535 -0.2456 -0.3158 0.3158 0.2807 0.2149 -0.1886 0.1974 0.2105 -0.1754 -0.2018 0.3246 0.5263 0.2237 0.2456 -0.1053 -0.2675 0.2763 0.1711 0.1667 0.3202 0.3596 0.2149 -0.2325 -0.2675 0.3640 0.4211 -0.1272 -0.2851 0.2325 -0.2061 0.2763 -0.2675 -0.1535 0.3289 -0.1798 -0.2456 0.1754 0.2763 0.2588 -0.3202 0.2237 0.2588 0.2675 0.1228 -0.3202 -0.1623 0.1974 0.3509 0.1623 -0.1360 -0.2368 0.2632 0.2018 0.2105 -0.2939 -0.2368 -0.1535 0.3596 -0.1842 -0.2368 0.1798 -0.2588 -0.1930 0.1491 -0.2807 -0.3114 0.1272 -0.3640 -0.2675 0.1711 0.3114 -0.2500 0.1754 0.1535 -0.3158 -0.1623 -0.2807 -0.4518 -0.2500 0.1623 0.2588 0.3026 0.2939 0.2939 0.3333 0.1667 -0.1798 -0.1842 -0.2982 0.4211 0.3904 -0.1974 -0.1842 -0.3596 0.2632 -0.2368 -0.2719 -0.1930 -0.1053 0.4167 0.1579 0.1184 -0.1667 0.3158 -0.2544 -0.2851 -0.1798 -0.4123 -0.2544 0.3465 -0.2281 -0.1535 0.1184 -0.2368 0.2149 0.2281 -0.2719 0.1798 -0.1974 -0.1535 -0.3509 -0.1579 0.2018 -0.2632 -0.1754 0.2500 0.5088 -0.1447 0.2500 0.4211 -0.2544 -0.1886 -0.4079 -0.1974 0.2149 -0.2325 0.2325 -0.1930 -0.4079 -0.2061 0.2193 0.1886 -0.1579 -0.1140 -0.2412 -0.1623 0.1930 0.4912 -0.2237 -0.3246 -0.1667 -0.1798 -0.1316 0.1360 -0.2544 -0.2325 -0.1886 -0.3070 0.1491 -0.2325 0.4912 0.1842 0.3202 0.2325 0.2018 -0.2105 -0.2412 0.2632 -0.3026 0.2807 -0.1886 -0.2105 -0.3026 0.2325 0.4474 -0.2807 0.1886 0.2982 -0.2105 -0.1535 0.1798 -0.2763 0.5219 -0.1667 0.2982 -0.3246 -0.4693 -0.2368 0.3026 0.2500 0.2325 0.1579 -0.2982 -0.4737 -0.2281 -0.1667 -0.2895 0.2719 -0.2105 -0.1623 -0.2719 0.3728 0.3070 -0.2281 0.1491 0.2237 -0.3509 -0.1798 -0.3158 0.1798 0.1667 -0.1447 -0.1623 -0.2061 -0.2412 0.2105 0.1228 0.2325 0.2675 -0.1930 -0.1930 0.3202 -0.2675 0.2588 0.1930 0.2632 -0.2588 -0.4649 0.2851 0.2281 0.2763 0.2982 0.1974 -0.2500 0.3421 -0.3421 -0.2851 0.2632 0.3070 0.1404 -0.1711 0.3640 0.2719 -0.1228 0.3070 -0.2982 0.2588 0.3860 -0.1667 -0.5044 -0.3202 -0.2456 -0.3947 -0.2018 -0.2281 0.1009 -0.2368 -0.3377 -0.2018 -0.2763 -0.2719 0.4342 -0.1404 -0.3465 -0.3421 -0.2412 0.2895 -0.2061 -0.3640 -0.1886 0.2412 -0.2632 0.1886 -0.2193 -0.2018 -0.2588 0.1842 -0.2237 -0.1447 0.2807 -0.2281 -0.2632 -0.2105 0.1974 -0.1930 0.1404 0.2105 0.2675 -0.2763 0.1535 -0.1842 -0.1754 -0.3246 -0.2149 -0.2368 -0.1798 0.2456 -0.2500 0.3947 0.1623 0.1447 0.2895 -0.2544 0.2412 0.2412 0.1579 0.2851 -0.3202 0.2982 -0.1667 -0.3377 0.2412 0.2982 -0.2281 0.1535 0.2719 0.2544 0.2281 0.2588 0.3333 -0.2412 -0.2368 -0.1667 0.2061 0.1579 0.2456 0.2588 -0.2105 0.1886 -0.1491 -0.2149 -0.1886 0.2281 0.3070 0.1974 0.3289 0.3289 -0.1535 -0.4430 0.1754 0.1667 -0.2456 0.3289 -0.2105 -0.3684 0.2588 -0.2237 0.1667 -0.2675 0.3553 -0.3465 0.3596 0.1404 0.2719 -0.2895 0.1667 0.2061 -0.1667 -0.1491 0.2325 0.2544 0.2982 0.1272 -0.3070 0.1974 -0.2588 -0.2500 -0.2675 -0.3202 -0.2281 -0.2281 -0.1491 0.2632 0.2719 0.1579 -0.2982 -0.1930 0.3026 -0.3289 -0.1886 -0.1535 -0.2281 0.1842 -0.2456 -0.2193 -0.1930 -0.1096 -0.3114 0.4868 -0.2632 0.2851 0.2719 -0.2895 -0.2281 0.1491 -0.1447 -0.5263 0.3596 -0.2237 -0.1842 0.1842 -0.5482 -0.2325 -0.1886 0.2193 -0.1930 0.2851 -0.2588 -0.5702 -0.3991 0.2412 0.1667 0.3640 0.1316 -0.2456 0.3333 -0.3026 -0.2632 0.1491 -0.1667 -0.2500 0.1579 -0.1667 -0.3509 -0.2018 0.1930 -0.3553 0.2281 0.2193 -0.5789 0.2544 0.2018 -0.1798 0.1228 0.2237 -0.1491 0.3114 0.4123 0.2368 -0.2851 0.3158 -0.1974 0.2851 0.1535 0.4474 0.1886 0.3289 0.1886 -0.1667" HIT_INDICES="37 44 52 59 61 63 70 82 90 99 113 116" ES_PROFILE="-0.2412 -0.2105 -0.1886 -0.1579 -0.0833 -0.0088 0.0219 0.0088 0.0307 0.0439 0.0132 0.0789" RANK_AT_ES="36.0000" RANK_SCORE_AT_ES="5.8500"/>
  <DTG RANKED_LIST="SexDevelopmentGenesPRL_remapped.rnk" TEMPLATE="na_as_pre_ranked" GENESET="gene_sets.gmt#HP_ABNORMALITY_OF_TOE" ES="-0.2000" NES="-1.3126" NP="0.1527" FDR="0.6204" FWER="1.0000" CHIP="ftp.broadinstitute.org://pub/gsea/annotations_versioned/Human_Gene_Symbol_with_Remapping_MSigDB.v7.5.1.chip" RND_ES="0.0902 0.0871 0.1969 0.0973 -0.1498 0.1184 0.1506 0.2345 0.1592 -0.1435 -0.1514 0.1318 -0.2063 0.1522 -0.1122 -0.1216 0.0933 0.1192 0.1255 -0.1082 -0.1380 -0.0878 0.0910 -0.2463 -0.0612 0.1137 -0.1208 0.1263 -0.1725 0.1200 -0.1592 -0.1145 0.1953 0.1349 0.1090 -0.1075 0.0918 0.0871 0.1804 0.1294 -0.0988 0.1161 0.0878 0.1216 -0.1498 -0.1278 0.2157 0.1420 0.2118 -0.1710 0.1090 0.0761 0.0871 0.1075 0.1898 -0.1420 0.1929 -0.1373 0.2063 -0.1757 0.1027 0.1373 0.1702 -0.2157 -0.0988 -0.1537 -0.1349 -0.2125 -0.0745 -0.1569 0.1169 -0.1310 0.2243 -0.1859 -0.1231 0.1373 0.1310 0.1404 0.1224 -0.1373 0.2055 0.0965 0.1396 0.1741 -0.2792 -0.1702 0.1616 -0.2173 0.2125 -0.1082 0.0855 0.1992 0.2071 -0.0949 0.1137 0.2149 -0.0706 0.1145 0.1796 0.1200 0.1090 0.1435 -0.2455 -0.2416 -0.2118 -0.2047 0.1435 0.1475 0.2275 0.1490 0.1145 -0.0957 -0.0776 -0.1012 0.1176 0.1953 0.0902 0.1710 0.1553 -0.1553 0.1278 0.2290 0.2353 -0.2847 0.1310 -0.1569 0.1945 -0.1420 0.1467 0.2659 -0.2173 -0.0902 -0.2078 -0.0902 0.1576 -0.2024 -0.1043 0.1341 -0.1412 -0.1859 -0.1506 0.1671 0.1906 -0.1553 -0.0965 0.0941 0.1592 0.1522 -0.1522 -0.1333 -0.0729 -0.1106 0.1176 -0.1161 0.1475 -0.1827 0.1286 0.1373 -0.1224 0.1906 -0.1286 -0.1576 -0.2149 -0.0941 -0.2847 0.1271 -0.1090 -0.2290 0.0902 0.1224 -0.1302 -0.1639 -0.2227 -0.1804 -0.2180 -0.2329 -0.1404 -0.1820 -0.1231 0.1051 -0.1741 0.1976 0.1867 0.2431 -0.2549 -0.1467 0.0878 0.1043 0.2024 -0.1796 0.1663 -0.2157 -0.1200 0.1035 -0.1592 -0.2243 0.1678 0.1686 0.1012 0.1216 0.1090 -0.1804 0.2314 0.1639 0.3184 -0.1671 0.0965 -0.1388 0.1365 -0.0941 -0.1482 0.2337 -0.1757 -0.2510 0.0769 -0.1882 -0.3357 -0.1231 -0.1286 0.1663 -0.1835 0.1545 -0.1545 -0.1020 -0.1412 -0.1310 0.0847 0.2345 -0.0918 -0.1624 -0.1090 0.1247 -0.1733 -0.1804 0.1098 -0.1482 0.1796 0.1961 0.2141 0.2369 -0.1075 -0.2675 0.1741 -0.1757 0.1059 0.1310 -0.2400 0.1898 0.1914 0.1804 -0.1616 -0.1475 0.0894 -0.2149 0.2361 -0.1153 0.1780 -0.1765 0.0941 -0.1176 -0.1631 -0.1137 0.1224 0.1624 0.1890 0.2808 0.1067 0.1286 0.2510 -0.1427 0.1443 -0.2188 0.1984 0.0910 0.1569 -0.2400 0.2110 -0.2180 -0.1741 -0.1278 0.1773 0.1020 -0.1812 0.1145 -0.0941 -0.1137 0.1278 0.1082 -0.1075 -0.1898 -0.1859 0.0824 0.1325 -0.1490 -0.1725 -0.1176 -0.2125 -0.1137 0.1412 0.1490 -0.1098 0.1286 0.1451 0.1616 0.3569 -0.1710 -0.0863 0.1835 -0.1906 0.1263 0.1420 0.1937 0.1733 0.1584 0.1506 -0.1145 0.1498 0.2259 -0.1302 -0.1435 -0.1075 0.1467 0.2008 -0.2220 0.2431 -0.1169 -0.1561 -0.2063 0.1373 -0.1114 -0.0980 0.1506 0.0776 -0.1200 -0.1773 -0.1216 0.1239 0.2910 -0.1851 -0.0855 0.1435 0.1106 0.1294 0.1082 -0.1129 -0.1624 0.1412 -0.1122 -0.1396 -0.0737 -0.1435 0.1302 -0.1984 0.1412 -0.1647 -0.1176 -0.2376 0.1027 -0.1592 -0.1427 -0.2808 0.1561 0.1294 0.1741 0.1702 0.1051 0.1820 0.0753 0.1333 0.1388 0.1624 0.1239 0.1875 -0.1412 0.1161 0.1718 0.1827 -0.1365 0.2157 -0.1600 -0.1663 -0.1624 0.1004 0.1741 -0.1278 -0.2149 -0.1906 0.2047 0.2173 -0.2196 0.1969 -0.1631 -0.1129 -0.1686 -0.2031 0.1404 0.2824 0.2039 -0.2431 0.2008 -0.3333 -0.1106 -0.1576 -0.1835 -0.0831 0.1310 0.1247 0.1616 0.2024 0.1498 -0.1043 -0.1804 -0.1263 -0.1529 -0.0635 0.1192 -0.1467 -0.1020 -0.1129 0.1600 0.1333 -0.2078 -0.0824 0.1161 0.0933 -0.1373 0.0980 -0.0933 -0.1984 -0.1090 -0.2471 -0.1035 -0.0902 -0.1388 -0.0941 -0.1498 0.1467 -0.1176 -0.1882 -0.0973 -0.1451 -0.1373 -0.2220 -0.1286 0.1004 -0.0894 0.1396 -0.1796 0.1090 -0.1765 0.1357 0.1043 0.1553 -0.0988 -0.1161 0.1678 0.1333 -0.1663 -0.1537 0.0957 0.2525 -0.1780 0.1082 -0.1545 -0.1976 0.2792 0.1475 0.2110 -0.1780 0.1231 0.1757 -0.2024 0.1498 0.1247 -0.0965 -0.1396 0.1522 -0.1522 -0.1467 -0.1788 -0.1333 0.0957 0.1333 -0.1671 -0.0996 -0.1341 -0.1325 0.1812 0.1278 0.1929 0.1647 0.0855 -0.1678 0.1035 0.1051 -0.1216 0.1341 0.1200 -0.1631 -0.1561 0.1231 0.0941 0.1059 0.0824 0.1255 -0.1200 0.1333 -0.2024 -0.1059 0.1616 -0.1890 0.1561 -0.1122 0.1718 0.1224 0.1655 -0.1522 -0.1482 -0.0918 0.1020 0.1208 0.2031 0.0871 0.1012 -0.1639 -0.0980 -0.1145 -0.1537 -0.1561 -0.1616 -0.1114 -0.0933 -0.1051 0.2635 0.1859 0.2306 0.1459 -0.1302 -0.1255 -0.1012 -0.0957 0.2196 -0.1090 -0.1812 0.1012 0.1600 0.1412 0.1263 0.2290 0.1357 0.1341 0.2039 0.2110 -0.1459 -0.1906 -0.1827 -0.1773 0.0980 -0.0847 -0.1984 -0.1176 -0.1765 0.2659 -0.1004 0.1224 0.1875 -0.2431 0.1231 0.1624 0.1922 -0.0980 0.1906 0.0902 0.1718 0.1694 -0.1420 0.1333 0.1357 -0.1090 0.1788 -0.1467 -0.1576 -0.1341 0.1561 0.1890 -0.2188 0.1435 0.2039 -0.1796 -0.1216 0.1859 -0.1992 0.2329 0.1490 0.0996 -0.1733 -0.1929 -0.1694 0.1067 0.1169 -0.1780 0.1804 0.1169 0.1294 -0.1067 -0.2110 -0.1914 0.1584 0.1631 0.1647 -0.1302 -0.1365 -0.1820 -0.1357 -0.1169 -0.1122 0.1475 0.1733 -0.1318 0.2110 0.1624 0.2549 0.2118 -0.1090 -0.1169 -0.1561 0.2612 -0.2314 -0.1035 0.0949 -0.1231 -0.1514 0.1553 -0.0965 0.0769 0.0980 0.1671 -0.2039 0.1067 -0.1529 -0.1914 -0.1184 -0.2486 -0.1514 -0.1051 0.1482 0.1082 0.2086 0.1075 0.1318 -0.1796 -0.1969 -0.2016 -0.3137 0.2188 0.1231 0.1239 0.0949 -0.2518 0.2055 0.1192 0.2306 -0.1600 -0.0737 -0.1506 -0.1482 -0.1396 -0.1984 0.1349 -0.1875 -0.1710 0.0933 0.1341 -0.1592 0.2290 0.1247 0.1098 -0.1357 0.1490 0.1773 0.1616 0.0847 0.2267 -0.1020 0.0847 -0.2361 0.0769 0.1624 0.1294 -0.1576 -0.1569 -0.1302 -0.0949 0.1490 0.1427 0.1153 0.1216 0.1976 -0.2353 -0.1020 0.1294 0.1271 -0.0737 0.1247 0.1435 0.2471 -0.1788 0.1937 -0.1757 -0.1420 -0.1412 -0.1522 0.0965 0.0580 -0.2047 0.0973 -0.1482 0.1490 -0.1820 0.1404 -0.1969 -0.1341 -0.2698 0.1153 0.1098 -0.1969 0.1247 -0.1631 0.1004 0.1325 -0.1247 -0.2259 -0.1373 0.1004 -0.1600 0.1153 0.1631 -0.0965 -0.0933 0.1898 0.1475 -0.2173 -0.0706 0.0980 -0.0925 -0.1584 0.1325 0.1710 -0.0941 -0.1859 0.1639 -0.1208 0.1592 0.1318 -0.1082 -0.1788 -0.1396 0.1098 -0.1835 0.1278 0.2125 -0.1427 -0.1420 -0.1875 0.1263 0.1906 -0.1208 0.1145 -0.0784 -0.2267 -0.1318 -0.1380 -0.1122 -0.0996 -0.1678 -0.0753 0.2573 -0.1608 0.2337 -0.0957 -0.1914 0.1780 -0.1671 0.0698 0.1373 0.1333 0.1004 0.1122 -0.1929 -0.1859 0.1678 -0.1655 0.1255 -0.1710 -0.1176 -0.2157 0.1082 -0.1404 -0.1318 0.2196 0.1702 0.1506 -0.1263 -0.1325 0.1318 0.1882 -0.1875 -0.1137 -0.1200 -0.1059 -0.1153 0.1098 -0.0973 -0.1624 0.2369 -0.1145 0.1663 -0.0894 -0.1129 -0.1608 -0.1671 0.1169 0.1655 -0.1459 0.2745 0.2055 0.2549 0.1827 -0.1647 0.1827 -0.0965 0.1725 -0.1812 -0.1427 0.1349 -0.1365 -0.1757 -0.1882 0.1129 0.1012 0.1733 0.1388 0.2369 0.1231 0.1827 -0.2910 -0.1090 -0.1631 -0.1427 0.1898 -0.1090 -0.1059 -0.2031 0.1271 -0.1467 -0.0941 0.1255 -0.1969 0.1161 -0.1773 0.1420 0.2165 0.1812 0.1545 -0.0753 -0.1302 -0.1169 0.1365 0.1875 0.1733 0.1357 -0.2447 0.1114 0.1584 0.1192 -0.1545 -0.0761 0.1380 0.1247 -0.1357 0.2141 0.1263 0.1239 -0.1357 -0.2078 -0.1145 0.1106 -0.1333 -0.1200 0.1616 0.1020 0.1247 0.1561 0.1694 -0.1569 0.2643 0.1529 0.1255 0.1145 -0.1765 -0.1820 -0.1106 0.1373 0.1537 0.1945 -0.1200 0.1631 0.1114 0.1443 -0.1545 -0.1357 -0.1012 0.1773 0.1608 0.1788 0.2024 0.2376 -0.1208 0.1208 0.2314 0.1404 0.1098 -0.2275 0.1075 0.1459 -0.1890 0.1490 -0.0635 -0.1247 0.1616 -0.0855 0.1992 0.1216 0.1757 -0.1553 -0.1106 0.0973 -0.1106 0.1678 0.1804 0.2000 -0.0949 0.1522 0.1145 0.1302 0.1835 0.1122 -0.1349 -0.1843 -0.2604 -0.1890 0.1663 -0.1310 -0.1443 -0.1059 -0.2533 0.1294 0.1631 0.1043 0.1161 -0.1467 -0.1137 -0.1349 0.1631 -0.1710 -0.1145 -0.1725 0.1325 -0.0925 -0.1357 -0.0941 -0.2337 -0.1686 0.2839 0.2039 -0.1553 0.1608 0.1255 0.1616 -0.1569 -0.3169 0.2486 0.1349 0.1067 0.1208 0.1898 0.1231 0.2094 -0.1294 -0.1020 0.1600 -0.0847 0.1796 -0.1506 -0.2322 -0.2078 -0.1349 0.1482 0.1812 -0.2541" HIT_INDICES="1 3 5 9 13 14 17 19 20 25 33 34 37 47 48 52 53 57 58 59 60 61 64 65 66 68 73 74 75 79 84 88 90 91 94 95 97 101 103 104 105 106 109 110 113 115 116 117 118 119 120" ES_PROFILE="0.0063 0.0125 0.0188 -0.0016 -0.0220 -0.0024 -0.0094 -0.0031 0.0165 -0.0173 -0.0910 -0.0714 -0.0784 -0.1788 -0.1592 -0.1796 -0.1600 -0.1804 -0.1608 -0.1412 -0.1216 -0.1020 -0.1090 -0.0894 -0.0698 -0.0635 -0.0973 -0.0776 -0.0580 -0.0784 -0.1122 -0.1325 -0.1263 -0.1067 -0.1137 -0.0941 -0.0878 -0.1082 -0.1020 -0.0824 -0.0627 -0.0431 -0.0502 -0.0306 -0.0376 -0.0314 -0.0118 0.0078 0.0275 0.0471 0.0667" RANK_AT_ES="56.0000" RANK_SCORE_AT_ES="1.0500"/>
  <DTG RANKED_LIST="SexDevelopmentGenesPRL_remapped.rnk" TEMPLATE="na_as_pre_ranked" GENESET="gene_sets.gmt#GOBP_POSITIVE_REGULATION_OF_PROTEIN_METABOLIC_PROCESS" ES="-0.2778" NES="-1.3116" NP="0.1383" FDR="0.6189" FWER="1.0000" CHIP="ftp.broadinstitute.org://pub/gsea/annotations_versioned/Human_Gene_Symbol_with_Remapping_MSigDB.v7.5.1.chip" RND_ES="0.2037 0.2593 0.1204 0.2500 0.2685 -0.1852 -0.1296 0.1667 0.1852 0.1759 0.2315 -0.2870 0.1574 -0.2037 0.1759 0.1481 -0.2407 -0.1389 0.1852 0.1481 -0.2778 0.2778 0.1481 -0.2963 -0.2963 0.2315 -0.2963 0.1759 -0.1759 0.2315 -0.1481 0.2222 -0.2685 -0.1574 -0.2037 -0.1944 -0.2593 -0.1574 0.0833 -0.1204 0.2222 -0.1667 0.2037 -0.2315 -0.2315 0.1481 -0.2500 0.2407 -0.3148 -0.2037 0.2222 -0.1944 -0.1389 -0.1389 0.2778 0.2222 -0.2685 0.2037 0.1944 -0.2593 -0.1574 0.2130 0.1667 -0.1296 -0.3611 0.2593 -0.1574 -0.2222 0.2315 0.2037 -0.2315 0.2130 0.2407 -0.2407 0.2222 -0.1667 0.1481 0.2593 0.1852 -0.3333 -0.1944 -0.1852 -0.2130 0.2222 -0.1667 0.2963 -0.3056 0.2685 -0.1944 0.1759 -0.2222 0.1481 -0.2222 0.1481 -0.1852 -0.1481 0.1852 -0.2037 0.2778 0.2315 -0.1481 -0.3333 0.3056 0.2870 -0.2130 0.1667 -0.1852 -0.2407 0.1481 0.1944 0.1944 -0.2315 0.1852 0.3611 0.2407 0.2037 -0.2222 -0.1852 -0.1759 0.2407 -0.2315 0.1852 -0.2500 0.2130 0.1574 -0.1944 -0.1667 -0.1759 0.1389 -0.1574 0.3148 -0.3056 0.2315 -0.1759 0.1574 -0.1574 0.2222 -0.1667 0.1852 0.3148 -0.2315 0.2778 -0.1759 -0.4722 0.2778 0.4537 0.2593 0.2222 -0.1389 -0.2315 0.2222 -0.1204 0.2963 -0.2130 0.2037 -0.1667 -0.1296 -0.1111 -0.2037 -0.1574 0.2037 0.3519 -0.2130 -0.1481 0.2778 0.2315 -0.1667 -0.1574 -0.1852 0.1944 0.2963 -0.1852 0.2037 -0.1574 -0.2222 -0.2593 -0.1204 -0.1667 -0.2685 -0.1574 0.2130 -0.2870 0.1574 0.1944 0.2963 -0.2130 -0.1574 -0.2500 -0.1759 0.2500 -0.4630 0.2037 -0.1574 0.1759 -0.2130 -0.1852 -0.1204 0.1111 -0.2130 0.3148 -0.1944 0.1574 0.2500 -0.1852 -0.1204 0.1019 0.3056 -0.4259 0.1204 0.1481 -0.3426 0.2407 0.2222 0.1574 -0.1852 -0.2222 0.1574 -0.2407 -0.2685 -0.1852 -0.3056 0.1481 0.2500 0.1574 -0.2407 -0.3333 -0.1296 0.0833 -0.2315 0.2222 -0.1111 -0.1667 0.3241 -0.2315 0.2593 -0.1852 -0.2130 0.2593 -0.1667 -0.1296 -0.4167 0.2222 -0.1296 -0.1574 0.2222 0.3981 0.3241 -0.1389 -0.2500 -0.2407 0.1296 0.2500 0.1852 0.2407 0.1481 -0.1204 -0.2593 0.1759 -0.2037 -0.1944 0.2593 0.1296 -0.2130 0.2130 0.1481 -0.1667 0.3241 -0.1481 -0.2037 -0.1574 -0.1204 0.1759 0.2037 0.1389 0.3611 -0.1111 0.2222 -0.1944 -0.2037 0.1944 -0.2778 0.1852 -0.2222 0.2130 0.2685 0.1574 0.1389 -0.2037 0.2963 0.3519 -0.1852 -0.2500 -0.1667 -0.1574 0.2222 0.3889 -0.1944 -0.2315 -0.1019 -0.2778 0.2222 -0.2963 -0.1204 -0.1389 0.1574 -0.1667 0.2963 -0.2963 0.2870 0.1296 -0.2222 0.1481 -0.2222 0.2037 0.2685 0.1481 0.2963 0.1111 -0.2778 0.2130 0.3148 0.1759 -0.1852 0.2130 0.1481 -0.1481 -0.1574 0.2130 0.2685 -0.2500 0.2037 0.1481 -0.2130 -0.1296 -0.2593 -0.2130 -0.1852 0.1852 0.3056 0.2130 -0.2222 0.2870 -0.2963 0.1574 -0.1296 -0.3056 -0.1481 -0.2685 -0.2037 0.2500 0.2778 -0.2130 0.2870 -0.1111 0.1204 0.1759 -0.1852 -0.3426 0.1852 -0.1296 -0.2037 -0.1296 -0.2778 -0.1296 -0.1389 0.2407 0.1667 -0.1667 -0.2407 0.2963 -0.1111 -0.2685 -0.1574 -0.2222 -0.2778 -0.1852 0.1574 -0.1667 -0.1852 0.1852 0.2222 -0.1019 -0.3333 -0.1574 -0.1574 -0.1852 -0.2222 -0.2222 -0.1667 0.2222 -0.3056 0.2593 0.1389 0.1759 0.2685 0.1852 -0.3241 -0.1944 0.3611 0.1574 -0.3426 0.1111 -0.4167 -0.2407 0.2778 0.1759 -0.1852 0.2222 -0.2963 -0.1019 -0.2130 0.2500 -0.3241 -0.2315 -0.1852 -0.2315 0.1944 0.1296 -0.2685 -0.2037 0.2500 -0.1481 0.0833 0.1759 0.2315 -0.1944 -0.1667 -0.1574 0.2685 0.2593 0.1852 0.3704 -0.2315 -0.1574 0.1481 0.3241 0.1389 -0.1759 0.2315 0.2130 0.1574 0.1852 -0.2315 0.1852 0.2870 0.1574 0.2222 0.2222 -0.1389 0.2407 -0.1667 -0.2315 0.2315 -0.4074 -0.1667 -0.2315 0.1481 0.1944 -0.1759 0.1759 -0.1759 -0.2315 0.2222 0.2407 -0.1481 -0.1852 0.1296 -0.2130 0.1759 0.2685 0.1296 -0.2130 0.1389 -0.1481 0.2778 0.1481 0.1667 0.1111 -0.3981 -0.3333 0.3148 -0.1481 0.2315 -0.1852 -0.2407 0.1204 0.2407 0.1759 -0.1574 0.1852 0.1111 0.1944 0.2407 -0.3148 0.3426 -0.2778 -0.1759 0.1759 -0.1204 -0.2222 -0.2130 -0.1852 -0.3426 -0.3704 0.2315 0.2037 0.3148 -0.1574 -0.1944 0.1481 0.2778 -0.1111 0.1944 0.1296 -0.1574 0.1667 -0.1389 -0.1667 0.2037 -0.2222 0.3981 -0.1759 0.1944 -0.3148 0.2037 0.3148 0.1852 0.1204 0.3148 0.1667 0.1574 -0.1852 0.1574 -0.2315 0.1389 0.1296 0.2500 0.2500 -0.1944 0.3056 0.1481 0.2315 0.1111 -0.1019 0.1944 -0.2778 -0.2778 0.2130 -0.1944 -0.1852 0.2407 0.1574 -0.1389 0.2870 -0.1389 0.2685 -0.2407 -0.3241 -0.2963 0.2407 0.1759 0.2500 0.1667 -0.1759 -0.2593 -0.1852 -0.2037 0.1019 -0.3333 -0.1759 -0.1667 -0.2778 -0.1019 0.2500 0.2037 0.2407 -0.1944 0.1574 -0.2500 0.1574 -0.1574 -0.1204 0.1481 -0.2222 0.2315 0.1852 0.2130 0.3056 -0.1944 -0.2593 0.1389 -0.1296 0.2407 -0.1574 0.1204 0.3148 -0.2778 -0.3333 -0.1944 0.2870 -0.3241 0.1019 0.1019 0.2315 0.2037 0.3611 -0.2870 0.2407 -0.2222 0.1389 0.1667 -0.2500 -0.1759 -0.2315 0.1389 0.2407 0.1944 0.2778 -0.1389 -0.1759 0.1759 0.1852 0.2407 -0.2222 0.1667 -0.1296 0.1204 -0.1667 0.2593 -0.3056 0.1111 -0.1481 -0.2130 -0.1852 0.2407 0.1852 -0.1204 0.2037 0.3426 0.1296 0.1667 0.1574 0.1111 -0.2407 -0.2037 -0.1204 0.1204 0.1574 -0.2315 -0.3056 0.1019 -0.1389 0.2963 0.1667 -0.1759 0.1574 0.1574 -0.2778 -0.2037 0.1481 0.1389 -0.2222 0.1481 0.2963 0.2407 -0.3704 0.1389 0.1389 -0.3519 -0.2778 0.3611 -0.1667 0.3333 -0.1296 -0.2037 0.2500 -0.2037 0.1574 0.2315 0.2222 0.2407 -0.2315 -0.2222 0.1111 0.1574 0.2407 0.1852 -0.2222 0.1852 -0.1759 0.1389 0.1667 0.3426 -0.1852 -0.2222 0.1852 0.3241 -0.1759 0.3333 0.1852 0.1389 -0.1296 -0.2593 -0.3889 -0.1759 -0.2037 -0.2222 -0.2315 0.3333 0.2037 -0.1852 0.2870 0.1389 -0.2778 -0.2130 0.1574 -0.2222 0.1759 -0.1296 -0.1944 -0.1574 0.1574 0.1481 0.2407 -0.1944 0.1667 -0.1944 -0.2037 0.1667 0.1944 -0.2130 -0.1481 -0.1852 0.2222 -0.2315 0.2222 0.2037 -0.2685 0.1389 -0.1296 -0.1852 -0.1481 -0.2593 -0.2407 0.2407 -0.2130 -0.3426 0.1574 0.1759 0.1574 -0.1204 0.1759 -0.2593 -0.1667 0.1481 0.2685 0.2685 0.1204 0.1667 0.1389 -0.1852 0.2222 0.1296 -0.2130 0.2222 -0.1667 0.1944 0.2130 -0.2407 0.1759 -0.2407 0.2130 -0.2593 -0.2315 0.1759 -0.1481 0.3796 0.2407 0.2407 0.1481 0.2407 0.2222 -0.1204 -0.3611 -0.1481 -0.2222 -0.1852 0.1296 -0.1852 -0.2870 -0.2963 -0.3056 -0.1481 0.3519 -0.3519 0.1852 -0.2778 0.2315 0.2037 0.2037 -0.2315 -0.1852 -0.1481 -0.2778 -0.2500 -0.2870 0.1944 0.1944 -0.1481 0.1481 -0.3796 -0.3056 -0.5000 -0.1667 0.2870 -0.2500 0.2407 -0.1759 0.1481 -0.1944 -0.2037 0.1389 -0.2963 -0.3889 -0.2037 -0.2037 -0.1759 0.2963 0.1852 -0.3148 -0.2593 -0.3704 0.3981 -0.2778 -0.2778 -0.1296 -0.1667 -0.2037 0.2037 -0.1574 0.2130 -0.2130 -0.2315 0.2315 0.2963 0.1389 0.1852 -0.1852 0.1667 0.3333 0.1759 -0.2037 -0.1944 -0.2685 0.1481 0.2315 0.2222 0.1759 -0.2685 -0.2685 -0.2407 -0.1667 -0.1759 0.2222 -0.2407 -0.1574 -0.1111 -0.1852 -0.1667 0.2778 0.1296 -0.1852 -0.2593 -0.1852 -0.2222 0.3241 0.3241 -0.1944 0.2130 -0.2407 -0.3333 0.2407 -0.1574 0.3519 0.2037 0.2222 0.1204 -0.1389 0.1944 0.3056 -0.2500 -0.2593 0.2037 -0.1389 -0.2407 -0.2222 0.2500 -0.1852 -0.1574 -0.2593 -0.1667 -0.2870 0.2037 -0.3611 0.1852 -0.1667 -0.2037 0.1574 0.1481 -0.1296 -0.1944 0.2315 0.2685 -0.1759 -0.1204 0.2685 -0.1481 -0.2037 0.1111 0.1759 -0.3426 -0.3148 -0.1389 0.2130 0.1574 0.0926 0.3148 0.1204 -0.1759 -0.2037 -0.1759 -0.1111 0.2222 -0.1852 -0.1019 0.2130 -0.2500 -0.2963 0.1574 0.2315 0.1389 0.1944 -0.1574 -0.2407 0.1481 0.2500 -0.2407 0.2315 -0.2500 0.2037 0.1852 0.2315 0.1944 -0.2685 -0.1759 -0.2407 -0.2222 -0.1759 0.1389 -0.1204 0.1852 0.1667 0.3426 0.1389 -0.1204 -0.1481 0.1852 0.2500 0.0926 -0.1481 0.1667 0.2222 -0.2407 0.1204 -0.2963 0.2407 -0.2500 -0.2963 -0.2500 0.1574 -0.1389 0.1852 0.1852 0.1574 0.1296 -0.2407 -0.2130 0.1389 -0.2037 -0.1481 0.3148 0.2130 0.1574 0.2778 0.1944 0.2222 0.2222 -0.1389 0.2130 -0.1389" HIT_INDICES="1 37 39 43 44 45 52 55 59 61 66 80 90 91 99 111 115 122" ES_PROFILE="0.0463 -0.2222 -0.1759 -0.1481 -0.0926 -0.0370 -0.0370 0.0000 0.0278 0.0741 0.0926 0.0278 0.0000 0.0556 0.0463 0.0000 0.0278 0.0278" RANK_AT_ES="36.0000" RANK_SCORE_AT_ES="5.8500"/>
  <DTG RANKED_LIST="SexDevelopmentGenesPRL_remapped.rnk" TEMPLATE="na_as_pre_ranked" GENESET="gene_sets.gmt#HP_ABNORMALITY_OF_THE_BLADDER" ES="-0.2451" NES="-1.3093" NP="0.1797" FDR="0.6187" FWER="1.0000" CHIP="ftp.broadinstitute.org://pub/gsea/annotations_versioned/Human_Gene_Symbol_with_Remapping_MSigDB.v7.5.1.chip" RND_ES="0.2990 -0.1495 0.1471 -0.1838 0.1348 0.1471 0.2402 0.2672 0.2892 0.1740 -0.2157 -0.3211 0.1397 -0.2083 0.3309 -0.1348 -0.1201 -0.2770 0.2108 -0.2574 0.1471 -0.1691 0.1225 -0.1642 -0.2672 -0.1569 -0.1127 0.1667 0.1201 0.1618 -0.0907 0.1642 0.1961 0.1275 0.1642 -0.1422 0.2402 -0.0931 -0.2034 -0.1471 0.1446 0.2623 -0.1740 0.1716 0.1667 0.1201 -0.2010 0.1838 -0.1422 0.0809 -0.1863 -0.1544 0.1275 -0.1324 0.2377 -0.1593 0.1887 0.1152 -0.3162 0.1397 -0.1127 -0.1936 -0.3113 0.2181 0.1397 -0.2500 -0.1716 0.1716 -0.1005 0.1373 -0.1863 -0.2132 -0.2010 0.2010 0.2034 0.1299 -0.1716 -0.1471 -0.1201 0.1691 -0.1250 -0.1029 -0.1716 0.2132 0.2034 -0.1275 0.2132 -0.3137 0.2181 0.1127 0.2034 -0.1789 -0.1471 0.2843 -0.1201 0.2132 -0.2108 -0.2230 -0.0980 0.1936 -0.1814 -0.2917 -0.1716 -0.1593 0.3039 0.1691 0.2598 0.1078 -0.1348 0.3431 0.1127 -0.1176 -0.1544 0.2255 0.2083 -0.1618 -0.1176 0.2426 0.1225 0.1201 0.1250 -0.2328 -0.1446 -0.1642 -0.1887 0.2574 0.0980 -0.1887 0.2279 0.1985 0.1716 -0.1373 -0.1422 -0.1691 0.1005 -0.1176 -0.1373 -0.1397 -0.1446 -0.1593 -0.2549 0.1887 0.1912 0.3407 0.1176 -0.1078 -0.1863 0.1667 -0.1152 0.1544 0.2108 0.2010 0.3382 -0.1618 -0.2304 -0.1471 -0.1250 0.1593 -0.0809 -0.1642 0.2206 -0.2843 -0.2059 0.1887 -0.2819 -0.1985 0.3284 0.1225 -0.1642 -0.1985 -0.1544 0.1765 0.2083 -0.2304 -0.1495 0.1373 -0.1691 -0.1667 0.1740 0.2402 -0.2794 0.1225 -0.1324 -0.2328 -0.1912 -0.1912 0.1201 -0.2525 -0.1176 -0.2500 0.2696 0.0760 0.1961 0.1324 -0.1348 0.1642 -0.2304 0.2206 0.2353 -0.1201 0.2770 0.2647 0.2377 -0.1593 0.1642 0.1373 -0.2206 -0.1495 0.2255 0.3235 -0.3211 -0.1544 -0.1985 -0.1912 0.2328 -0.2255 -0.2034 -0.2696 0.1348 -0.1961 -0.1544 0.1789 0.1495 0.2426 -0.1397 0.2328 0.1936 0.1569 0.3505 -0.1446 0.2010 0.2598 -0.1127 0.1471 -0.1250 0.2451 -0.1471 -0.1225 -0.1716 0.1373 -0.1250 0.1054 -0.2647 -0.1887 0.1569 0.1103 0.3456 -0.2059 -0.2108 -0.1373 -0.1814 -0.1495 -0.1201 0.1422 0.2181 -0.2279 0.3015 -0.2868 -0.1397 -0.1250 -0.1495 0.1912 -0.2010 0.2574 -0.3284 0.0931 -0.2328 0.1691 0.1740 -0.1250 0.2181 0.1618 0.1716 -0.3186 0.1422 -0.3211 -0.1495 0.2696 -0.2574 -0.2598 0.1838 0.2157 0.1642 -0.1250 0.1446 0.2426 0.1667 -0.1569 0.1838 -0.1912 -0.1618 -0.2206 0.1275 -0.1912 -0.1495 -0.3088 0.1029 0.1299 -0.1838 -0.1520 0.1691 -0.3088 0.2475 -0.1005 0.1569 0.2010 0.1716 0.2255 -0.1446 0.2892 0.1569 0.1912 0.2034 -0.2206 -0.2059 -0.1691 -0.0931 0.1152 0.2426 0.3186 0.1422 -0.0784 -0.1225 0.1716 0.1618 -0.3799 0.3088 0.1495 -0.1985 0.2108 -0.3284 -0.2255 -0.2377 0.1838 -0.1691 0.1299 0.1446 -0.1373 -0.1936 0.1544 0.1740 0.1348 0.3064 0.2059 -0.1618 0.2108 -0.1422 -0.1569 0.2941 0.1863 0.1691 0.1422 0.1716 0.1152 -0.1348 0.2304 0.2230 0.1397 0.2108 -0.1838 -0.1961 0.1078 0.1324 0.2083 0.1642 0.2549 -0.2230 -0.3064 0.1863 -0.1691 0.1446 0.1912 0.1176 0.1397 0.2083 0.1765 -0.1814 0.2304 0.3235 -0.1078 0.2623 0.1422 -0.2990 -0.1275 0.1765 0.1078 0.3064 0.2353 -0.1667 0.1838 -0.2230 0.0980 0.1887 -0.1225 -0.2206 0.1373 -0.1324 -0.2279 0.2990 -0.1985 -0.0931 0.3529 0.2279 -0.2794 -0.2475 0.2966 -0.1471 -0.3113 -0.1078 0.1912 0.1544 0.1740 -0.1642 -0.1103 0.2696 -0.2647 -0.1912 -0.1152 -0.0956 -0.1569 0.1716 -0.1520 -0.2034 0.3284 0.1593 -0.2917 -0.3064 -0.1814 0.1152 0.2034 0.1544 -0.1348 0.2206 -0.2843 -0.1544 -0.3284 -0.1789 -0.1618 0.1765 0.1275 0.1176 0.2108 0.1103 0.2426 -0.2206 0.3137 0.2108 0.1373 0.1716 -0.1887 -0.1103 -0.1838 -0.1618 -0.2108 -0.2525 0.1569 0.1716 0.2059 0.2083 -0.1961 0.1275 0.1250 -0.2696 -0.1691 -0.1716 -0.2451 0.1299 0.1103 -0.1250 -0.1397 0.2206 0.0907 -0.2108 0.1471 -0.1520 -0.2255 0.1495 -0.2377 0.2402 0.1569 0.2132 0.1912 -0.1422 0.1961 -0.1569 -0.1127 0.1912 0.2941 0.1765 0.1397 0.1422 -0.1887 -0.2721 0.1275 0.2132 0.1961 0.1520 -0.0858 0.3039 0.2157 0.1299 0.1422 0.2549 0.1225 0.2034 -0.1495 0.1863 -0.1275 0.2083 -0.2181 0.1569 0.1716 -0.1471 -0.2157 0.3039 -0.1176 0.1887 -0.1176 0.1495 -0.2083 0.1740 0.1985 -0.1324 0.3309 0.2279 0.1863 -0.1642 -0.3088 0.1642 -0.1520 -0.1225 -0.2721 -0.1324 0.1520 0.2279 0.2279 -0.1642 -0.1373 0.2157 0.1961 0.1544 0.1618 0.2500 0.1054 0.2010 0.1863 -0.1912 0.1985 0.1471 0.1593 0.2010 -0.2574 0.2328 0.2059 -0.1961 -0.1642 0.1078 -0.2377 -0.1250 0.2181 -0.3113 0.1814 -0.1176 -0.3015 -0.1078 0.1593 0.2206 0.1863 0.2402 -0.2892 0.2206 -0.1225 0.1912 -0.1054 0.1471 0.1642 -0.3701 0.1838 0.1520 -0.1569 -0.1691 0.1838 0.1765 -0.1005 0.2255 0.1005 0.2647 0.2745 0.1446 -0.1667 0.1446 0.1667 0.1985 -0.1863 0.1225 0.0980 0.1814 -0.1373 -0.2206 0.1985 0.1078 0.1471 -0.1593 0.1667 -0.1863 0.1495 -0.3113 -0.2745 0.1225 -0.0931 -0.1422 -0.2132 0.2034 0.1520 0.1422 0.3676 0.1520 -0.1789 0.2647 -0.2377 -0.2034 0.1936 0.1716 -0.1299 0.2745 0.2206 -0.2010 0.1642 0.1618 -0.1912 0.3333 -0.1324 -0.1838 0.1471 0.1324 -0.1348 0.2500 -0.1691 0.1422 0.1961 -0.2745 -0.1422 -0.2843 0.2475 -0.1225 -0.1765 -0.2108 -0.1789 -0.1936 -0.2672 -0.2328 0.2279 0.1716 0.2843 -0.1936 0.1912 -0.1127 -0.2010 0.1985 0.2721 -0.2525 -0.2157 0.1446 0.2328 0.1373 0.2377 0.2353 0.0980 0.2721 0.1667 0.1765 0.2721 0.1985 -0.2549 0.1716 -0.1250 -0.1520 -0.1691 -0.1299 -0.2574 -0.2328 -0.1593 -0.2475 -0.1446 -0.1471 -0.1495 -0.1740 0.2010 0.1838 0.3260 0.1250 0.1446 0.1985 -0.1324 0.2255 0.2377 0.1078 0.1569 0.1495 0.1495 0.1544 -0.2598 -0.2304 0.1544 0.1642 -0.2328 -0.1373 -0.1667 0.1887 -0.1275 -0.1569 0.1275 -0.1373 -0.1887 0.1985 0.2279 0.1373 0.1348 0.1887 -0.1618 0.2402 -0.1299 -0.1324 0.3015 0.1520 0.1887 0.1642 0.1667 -0.2108 0.1863 -0.1299 0.1569 0.2083 -0.3358 -0.1422 0.1936 0.2181 0.2083 -0.2623 -0.2157 -0.1250 -0.1275 0.2010 -0.2083 -0.2377 -0.1324 0.1397 -0.1520 0.1936 0.2157 -0.1275 0.1078 0.2034 -0.1250 0.3211 -0.2623 0.2083 0.2721 0.2328 -0.1667 -0.1814 0.1373 0.1176 0.1814 -0.2034 -0.1863 0.3137 -0.1642 0.2181 0.1667 0.1887 0.1765 0.1127 -0.2451 -0.1814 -0.1667 0.2819 -0.2892 -0.2377 0.1201 0.1593 -0.1642 0.1397 0.1397 -0.2549 0.1471 -0.1373 0.2181 0.2770 -0.2598 -0.1887 -0.1201 -0.2328 0.1936 -0.2206 -0.0809 0.1642 0.1275 0.1716 -0.2598 -0.1691 -0.1373 -0.2034 0.1569 -0.2598 0.2402 0.1740 -0.2426 -0.1667 -0.1373 -0.2083 0.2328 0.1814 0.1912 0.1544 0.1471 0.3652 -0.2990 -0.2230 0.1667 -0.2034 -0.1936 0.1495 -0.2696 0.2059 0.1495 -0.2059 -0.1446 0.1201 -0.1054 0.2377 0.2500 -0.1471 0.1716 0.2328 -0.3358 -0.1397 -0.1618 0.2549 0.1618 0.1618 0.1324 -0.2206 0.1544 -0.1127 -0.1814 -0.2475 0.1275 -0.1348 0.3039 -0.2230 0.1275 -0.1593 0.1275 0.1961 -0.1201 -0.2647 0.1299 -0.2819 -0.2108 0.1765 -0.2034 0.2034 -0.2230 0.1618 -0.2353 -0.1618 0.1397 -0.2279 0.2206 0.3848 0.1397 0.1275 -0.1716 0.2377 -0.1201 0.1789 0.1446 -0.1348 0.3015 0.2745 0.1250 0.1520 -0.1103 -0.1765 0.2794 -0.1152 -0.2010 0.1814 -0.1201 -0.2721 0.2402 0.2157 0.1961 0.1912 -0.2059 -0.1985 -0.1716 0.2353 -0.3015 0.1471 0.1446 -0.2745 0.3162 0.2672 -0.1397 -0.1789 0.1250 0.0931 0.1912 0.1716 -0.3162 -0.1422 -0.2279 0.2034 -0.1838 0.1201 0.1397 0.2500 -0.3701 0.1691 0.1765 0.2353 0.2230 -0.1299 0.1152 -0.1324 0.1912 0.1716 -0.1373 0.2255 0.1716 -0.1740 0.1348 -0.2230 0.3922 -0.2598 -0.2353 0.3137 -0.2402 0.2843 0.2402 0.0980 0.1912 0.2255 0.1887 -0.1716 0.2892 0.3505 0.1642 0.1422 -0.2892 0.1373 0.1618 -0.1569 0.1593 0.3162 0.1029 -0.1765 0.2574 0.0613 0.2206 -0.3186 0.1446 -0.1838 -0.1324 0.1471 0.1225 0.1078 -0.1740 -0.1078 0.1324 -0.1985 -0.1667 -0.1618 0.2255 0.0882 0.2377 -0.1422 -0.2426 -0.3088 0.1691 0.1201 -0.2770 0.2990 -0.1422 0.3039 -0.2328 0.2059 0.1373 -0.1691 0.2083 -0.1887 0.1887 -0.1299 -0.1544 0.1765 -0.2525 -0.1814 -0.2255" HIT_INDICES="0 3 5 20 27 33 34 37 50 59 60 82 88 89 94 99 105 106 108 112 113 116 117 123" ES_PROFILE="0.0417 0.0637 0.0956 -0.0000 -0.0172 -0.0245 0.0172 0.0392 -0.0368 -0.0735 -0.0319 -0.1961 -0.2034 -0.1618 -0.1593 -0.1569 -0.1642 -0.1225 -0.0907 -0.0784 -0.0368 -0.0147 0.0270 0.0196" RANK_AT_ES="87.0000" RANK_SCORE_AT_ES="-0.4100"/>
  <DTG RANKED_LIST="SexDevelopmentGenesPRL_remapped.rnk" TEMPLATE="na_as_pre_ranked" GENESET="gene_sets.gmt#HP_ABNORMAL_LIVER_MORPHOLOGY" ES="-0.2313" NES="-1.3089" NP="0.1470" FDR="0.6149" FWER="1.0000" CHIP="ftp.broadinstitute.org://pub/gsea/annotations_versioned/Human_Gene_Symbol_with_Remapping_MSigDB.v7.5.1.chip" RND_ES="-0.1292 -0.2396 0.2083 0.0875 0.1521 0.1708 -0.1354 -0.2833 -0.1375 0.1875 -0.1146 0.1917 0.1729 -0.1375 0.1625 -0.1542 0.1313 0.1521 0.1417 0.2771 -0.1750 0.1583 -0.1688 -0.1667 0.1000 -0.1771 0.1292 -0.1479 -0.2125 -0.0667 0.1438 0.1104 0.1917 0.0958 0.0896 -0.1396 0.1167 0.1563 0.1146 0.1667 -0.2125 -0.1292 0.2479 0.1583 0.1188 0.1292 -0.1646 -0.2125 0.1646 -0.1375 -0.1271 -0.1521 0.1688 -0.1604 0.2458 0.1625 0.1354 -0.1688 0.2750 -0.1396 0.1500 -0.1396 0.4083 -0.1625 0.1521 -0.2042 0.1438 -0.0771 -0.1146 -0.1521 -0.1542 -0.0917 -0.2083 0.2583 0.1354 0.1667 0.1958 0.1438 0.1667 -0.1667 0.1333 -0.2104 0.1979 0.2500 0.3458 -0.1979 0.1417 0.1521 0.1833 -0.1521 0.2042 0.1646 0.1229 0.1167 0.2771 0.1500 -0.1521 0.2396 -0.1146 -0.1708 -0.1042 -0.1854 0.2771 0.3042 0.1813 0.1313 -0.1771 -0.1917 -0.1583 -0.1187 0.1667 -0.1583 0.1583 -0.1396 0.1729 -0.1562 -0.1354 -0.1958 0.1479 0.1271 0.1146 0.1375 -0.1021 -0.1500 -0.1000 0.1771 0.1229 -0.2167 -0.1042 0.2229 -0.1354 -0.1937 -0.1208 0.1958 -0.2583 -0.1208 0.1479 0.1958 -0.3208 -0.2000 -0.1187 -0.2333 0.2167 -0.1771 0.1875 0.1208 0.1521 0.1000 -0.1479 0.1854 -0.1854 -0.1625 -0.1563 -0.2708 -0.2375 -0.2917 0.1896 0.1604 -0.3438 -0.3187 -0.1750 -0.2542 -0.1208 0.2125 -0.3021 -0.1604 -0.1125 0.0938 -0.1583 -0.1063 0.1542 0.2396 -0.1146 0.1500 0.1125 0.1417 0.1729 -0.2271 -0.2562 0.1458 -0.3000 -0.1104 0.1479 -0.2188 -0.1833 0.1625 -0.1250 -0.2313 0.2333 -0.1604 0.1188 -0.1729 -0.1292 0.0917 -0.1396 0.1250 -0.2333 -0.1854 -0.1667 -0.1667 -0.3125 0.2208 -0.1083 -0.1083 0.2021 0.2083 0.1604 0.2208 -0.1833 0.1625 0.1771 -0.2354 0.1292 -0.1292 0.1208 0.1750 -0.2167 -0.1312 0.1021 0.1000 -0.1437 -0.1979 -0.1521 -0.2167 0.1208 -0.2917 -0.1917 -0.1333 -0.1354 -0.2146 0.1646 0.1917 -0.1708 0.1417 -0.1521 0.1479 0.1250 -0.1458 -0.1646 0.2646 -0.0937 0.1271 -0.2125 0.1250 -0.1187 -0.1354 -0.1979 -0.2083 -0.1167 0.2063 0.1521 0.1000 -0.1937 -0.0917 0.2042 0.1229 0.1333 0.1583 -0.3000 -0.1375 0.2396 -0.2708 -0.1083 0.1917 -0.2042 0.1792 -0.2354 0.1729 0.0979 0.1604 -0.1833 -0.2125 0.1500 -0.1833 0.1021 0.2167 0.1063 0.1417 0.2146 0.1208 -0.1542 0.3313 0.1479 0.1125 0.1542 -0.1229 0.2063 0.1958 0.1271 0.2563 0.1208 -0.1500 -0.1354 0.1167 -0.1375 0.1208 0.1625 -0.1042 0.1750 0.1479 0.1500 0.2333 0.1771 0.1375 0.1583 0.2229 -0.1708 0.1125 -0.1917 0.1542 -0.2375 -0.2312 0.1833 0.1208 0.1125 0.1083 0.1042 0.1333 0.1604 0.1250 0.3354 0.1875 -0.2687 0.1563 0.1958 -0.1562 0.2083 -0.1667 0.1708 -0.2438 0.1604 -0.2750 0.1896 0.1563 -0.1354 -0.1042 0.1938 0.2583 -0.1583 -0.2292 -0.1792 -0.2062 0.1479 0.1729 0.1396 -0.1312 -0.1896 0.1479 -0.1542 -0.1479 -0.1667 0.1146 0.1979 0.0979 0.1479 -0.1187 0.1688 -0.1875 -0.1500 0.1229 0.1750 -0.1292 0.1771 0.1896 0.2271 0.1938 -0.1750 -0.2604 -0.1521 0.2125 0.2208 -0.1354 0.1479 -0.1646 0.2021 0.1542 0.1313 -0.1687 0.2208 0.1563 -0.3208 0.1646 0.1958 -0.1208 0.1083 -0.1917 0.2313 -0.1687 -0.1604 -0.1208 0.1625 -0.3208 0.1396 0.3188 0.1917 0.2917 0.1104 -0.2125 0.2708 0.0917 0.1750 0.1354 -0.2083 -0.1854 -0.1208 0.2021 0.1125 -0.1604 0.1688 0.1479 -0.1833 -0.1937 -0.1271 -0.1437 -0.2979 0.2146 0.0771 -0.2667 0.1792 0.1854 -0.2937 -0.1021 -0.2083 0.2229 -0.1187 0.2313 -0.1813 0.1854 0.2167 0.3042 -0.1729 0.2188 0.1688 0.1104 -0.2000 0.2083 -0.1917 -0.2583 -0.2083 -0.2354 0.2146 0.2417 -0.1104 0.2438 -0.2271 0.1771 0.1688 -0.2625 0.1854 -0.2854 0.1479 -0.1479 0.1438 -0.1875 0.2125 0.1167 0.1813 0.1521 -0.1583 0.2771 -0.2833 0.1271 0.1813 0.1458 -0.2188 -0.1417 0.2000 -0.1687 0.0792 0.1396 -0.0958 0.2500 -0.1563 0.1729 0.1708 0.1396 0.0938 0.2146 0.1271 0.1750 -0.2062 0.1333 0.2500 -0.1896 -0.0938 -0.2250 -0.1354 -0.2313 0.1458 0.1729 0.1125 0.1396 -0.1792 0.1250 0.1271 0.0917 0.2646 -0.1354 0.2063 -0.1833 -0.1187 0.1521 0.0854 -0.0812 -0.1875 -0.1271 0.1292 -0.1479 0.2979 0.1354 -0.2000 -0.1500 -0.1708 0.1979 -0.1500 0.1646 -0.1062 -0.1771 -0.1000 -0.1563 0.2167 -0.2333 0.1271 -0.1542 0.2375 -0.1104 0.2104 0.2417 0.4042 -0.1604 -0.2896 0.1583 0.1458 -0.1688 -0.1771 -0.2500 0.1292 0.1042 -0.3292 0.1771 -0.1271 0.1771 0.1396 0.2958 -0.0958 -0.1250 0.1771 -0.1750 -0.1750 0.2125 0.1646 -0.1354 -0.1354 -0.3292 0.1292 -0.1125 -0.1958 -0.1375 0.2500 0.1292 -0.3000 -0.2062 0.1042 -0.1083 0.1813 0.1292 -0.1625 0.1417 -0.1479 -0.1875 -0.2125 0.1688 0.1771 -0.2312 -0.1917 0.1375 0.1813 -0.1021 -0.1229 0.1500 -0.1437 -0.1417 -0.2021 0.1229 -0.1542 -0.2229 -0.1958 0.2396 -0.1792 -0.1604 0.1938 0.1958 0.1208 0.1104 0.1792 0.1792 0.1750 -0.1312 -0.2208 -0.1958 -0.2188 -0.1771 -0.1292 0.1104 0.2521 -0.1542 -0.1625 -0.1604 0.2417 0.1229 -0.2167 0.2271 0.1229 -0.1771 -0.2437 0.1938 0.1667 -0.2146 -0.1896 -0.1250 0.1375 -0.2042 -0.1042 -0.1208 0.3229 0.3792 0.1604 -0.1042 0.1563 -0.2417 0.3021 -0.2062 0.1896 -0.1250 0.1604 -0.2292 0.2688 -0.2354 -0.1375 0.2146 -0.2875 0.1979 0.1875 0.2292 0.1729 0.1438 -0.1875 0.1854 0.2479 0.1729 0.2625 0.2292 0.1146 -0.1042 0.2625 -0.1771 0.2208 0.1729 -0.1542 -0.1875 -0.1833 0.2000 -0.1208 -0.1208 0.1917 -0.3167 0.0938 0.1521 0.1000 -0.1667 -0.1542 0.0979 0.1979 0.1771 0.1292 -0.2083 0.1271 -0.1813 -0.2021 0.2354 0.1646 0.1375 0.1854 0.1417 0.2792 0.2042 -0.1125 -0.1500 0.1063 -0.2458 -0.1854 0.1729 -0.1021 0.2188 -0.2042 -0.1667 -0.1063 -0.1729 0.2042 0.1625 0.2750 0.1875 0.1438 -0.2458 0.1688 -0.2313 0.1771 -0.1021 -0.1417 0.2146 -0.1979 0.1604 -0.2375 -0.2021 0.1458 -0.1250 0.2333 -0.1833 -0.2688 -0.2500 -0.1146 0.1438 -0.2229 0.2083 0.1521 -0.1167 0.1042 -0.1271 -0.1542 -0.1542 -0.1562 -0.1750 0.1771 -0.0937 0.1583 0.1396 -0.1396 -0.1271 -0.1125 -0.2042 0.2583 -0.2083 0.1896 -0.2542 -0.3354 0.1250 -0.1729 0.1688 -0.2854 0.1979 0.1458 -0.2958 0.1875 0.1000 -0.1375 0.1042 0.1563 -0.1104 -0.3042 0.1833 -0.1271 0.1417 0.1563 0.1938 -0.1479 0.1125 0.1417 -0.2250 0.1875 -0.1708 -0.1833 -0.2271 0.1896 0.0813 0.1667 0.1833 -0.1042 0.1063 -0.1667 0.1042 -0.2083 0.2250 -0.2146 -0.1458 -0.1250 -0.1771 -0.2167 0.2479 -0.1542 -0.2688 0.1583 -0.2312 0.1000 -0.1417 0.1104 -0.1167 0.1938 -0.1271 0.1729 0.1063 0.1104 0.1208 -0.1250 0.2021 -0.1375 -0.1604 -0.1375 0.1583 -0.1875 -0.2521 -0.2479 0.1458 0.2000 -0.1854 -0.1083 -0.2292 0.2354 -0.1250 -0.1896 0.0938 0.1521 -0.2208 -0.2000 -0.1937 -0.2479 -0.2667 -0.2062 -0.1292 0.1875 -0.1437 -0.1146 -0.1458 0.2292 0.2042 0.2458 0.1625 -0.0958 0.1042 -0.2000 -0.1979 0.1750 -0.1958 -0.2062 0.1646 0.1104 0.1063 -0.1604 -0.2729 0.1792 -0.1417 -0.2458 0.2146 0.2479 -0.1708 -0.1104 0.1438 -0.2167 -0.1521 0.1333 -0.1167 -0.1854 0.1875 0.3708 0.1021 -0.1312 -0.1979 0.2229 0.1375 -0.2125 -0.2000 0.1625 0.1833 0.1000 0.1875 -0.1979 0.1438 0.2104 -0.2229 -0.1229 0.1167 -0.1417 0.1958 0.2375 0.1083 0.1229 -0.1437 0.2333 0.2313 0.2125 -0.1667 0.2917 0.1854 -0.1750 0.1167 0.1729 0.0896 -0.2604 0.2208 0.1042 -0.1208 -0.2354 0.1042 0.1438 0.1375 -0.1708 -0.2271 -0.1437 -0.1875 -0.1229 -0.1333 0.1521 0.1875 -0.1729 0.1521 0.1688 -0.1063 0.2542 0.1313 0.1479 0.1479 -0.1583 -0.2333 0.1458 -0.1833 -0.1521 -0.1125 0.2625 -0.1271 -0.1583 0.1729 -0.1500 0.1542 -0.2292 0.2292 -0.1750 0.2188 0.1542 -0.1604 0.2229 -0.2438 0.2146 0.2729 -0.1479 0.1896 0.1438 -0.1688 -0.2000 -0.1979 0.1479 -0.1542 -0.1958 -0.1562 0.1375 -0.1958 0.1104 0.1771 0.1813 -0.1667 -0.1396 0.1917 -0.1625 0.1479 -0.0708 0.1688 0.1167 0.1667 -0.2021 0.1646 -0.1625 -0.2333 0.2750 0.1396 0.2375 0.1458 0.1708 -0.2417 -0.1937 -0.1187 -0.2188 0.1729 0.1792 -0.1250 0.1479 -0.2021 0.2458 -0.2125 0.1542 -0.1125 0.0729 -0.1583 -0.1812 -0.2208 -0.1854 -0.2979 0.1771 0.1813 0.1708 -0.1542 0.1104 -0.1187" HIT_INDICES="13 15 27 34 39 40 43 44 47 48 49 50 52 54 60 66 68 69 75 79 81 83 88 89 92 97 100 102 105 114" ES_PROFILE="-0.1021 -0.0792 -0.1604 -0.1896 -0.1979 -0.1646 -0.1521 -0.1187 -0.1062 -0.0729 -0.0396 -0.0062 0.0167 0.0396 0.0208 0.0021 0.0250 0.0583 0.0396 0.0417 0.0646 0.0875 0.0792 0.1125 0.1250 0.1167 0.1292 0.1521 0.1646 0.1146" RANK_AT_ES="38.0000" RANK_SCORE_AT_ES="5.2500"/>
  <DTG RANKED_LIST="SexDevelopmentGenesPRL_remapped.rnk" TEMPLATE="na_as_pre_ranked" GENESET="gene_sets.gmt#HP_ABNORMALITY_OF_THE_PINNA" ES="-0.1941" NES="-1.3084" NP="0.1380" FDR="0.6117" FWER="1.0000" CHIP="ftp.broadinstitute.org://pub/gsea/annotations_versioned/Human_Gene_Symbol_with_Remapping_MSigDB.v7.5.1.chip" RND_ES="0.1168 -0.1341 0.1995 0.2598 0.1876 -0.1411 0.1383 -0.1484 -0.1665 0.1391 0.1060 0.1719 0.1310 -0.2163 0.1471 -0.1042 0.1323 0.1233 0.1468 0.1497 -0.1556 -0.1106 -0.0845 -0.1161 0.1171 -0.2215 0.1481 0.1419 0.1176 0.1246 -0.0915 0.1667 -0.1264 0.1308 0.1636 -0.2099 0.0946 -0.1701 -0.2114 0.1600 0.1791 -0.1530 -0.1853 0.1088 -0.0912 -0.1083 -0.2455 -0.1639 -0.0899 -0.2181 -0.1264 0.3130 0.1256 -0.2029 -0.1256 0.1204 -0.1414 0.0884 0.1977 -0.1186 -0.1194 -0.1308 -0.1261 -0.1140 0.1055 0.1383 0.1000 0.1538 -0.0760 0.2442 0.1639 -0.1667 -0.1292 0.1316 -0.1310 0.1163 -0.1574 0.1349 0.2166 0.0881 -0.1403 0.1142 -0.1018 -0.1367 -0.1352 -0.1502 0.1290 0.1995 -0.2016 0.1895 0.1455 -0.1445 -0.2461 0.1946 -0.2290 -0.1334 -0.1460 0.1385 0.1597 -0.1621 -0.0974 -0.2735 0.1220 -0.1210 -0.0843 -0.1791 0.1075 0.0995 0.1334 0.2528 -0.1853 -0.1362 -0.2083 0.2667 -0.1360 0.1287 0.1137 0.1566 -0.1864 0.1106 0.1845 0.0822 -0.1109 0.1016 0.0796 0.1964 -0.1874 -0.1706 -0.1571 0.1238 0.1186 0.1551 0.1528 -0.1711 -0.0956 0.0876 0.0843 0.2166 -0.3215 -0.1295 0.1579 -0.1344 -0.2050 0.2013 -0.1434 0.1140 0.1879 -0.2424 0.1375 -0.1349 0.1308 0.2029 -0.1230 0.0967 -0.1272 -0.1776 -0.1137 -0.1804 -0.0902 -0.1230 0.1675 0.1445 0.2241 -0.1339 -0.0902 -0.1538 0.1225 -0.1248 -0.1088 -0.2132 0.1600 0.1155 -0.0972 0.1207 -0.1719 -0.0894 0.2512 -0.1535 -0.1127 -0.1486 0.2099 0.2497 0.1357 0.1913 -0.1163 0.2029 -0.1210 0.1442 -0.1463 0.1075 0.1429 0.1212 -0.0980 0.1928 0.1998 -0.1830 0.1900 0.1098 -0.2011 0.1220 0.1574 0.1256 0.2187 -0.1791 -0.0982 -0.1631 -0.1931 0.1176 0.1760 -0.1055 0.1758 -0.1621 -0.1512 0.0884 -0.2528 0.2355 0.1879 0.1602 -0.1241 0.0974 0.1362 -0.1455 0.1437 -0.1442 0.1292 0.1484 0.1034 0.1582 0.1228 -0.0719 -0.0915 -0.1621 -0.1204 0.1261 -0.0897 0.2445 0.1941 -0.1776 -0.1907 -0.1380 -0.1013 0.1758 0.0830 -0.1380 -0.2063 -0.0835 -0.1499 0.1228 0.1266 -0.2616 -0.1393 -0.1502 -0.1587 0.0700 -0.1672 0.1124 0.1672 0.1615 0.1365 -0.0902 0.1670 -0.1383 0.1347 -0.1409 0.1036 0.0825 0.1685 0.1409 -0.1910 0.1499 0.1644 0.2835 -0.1876 -0.1770 -0.1235 0.1365 0.1768 -0.1367 0.1631 0.1719 0.1352 -0.1186 0.1879 0.2153 -0.1246 0.1445 -0.1721 0.0982 0.1460 -0.1434 -0.1111 0.1297 0.2321 -0.1137 0.2957 0.1339 -0.1124 -0.1122 -0.1489 -0.1711 0.0812 0.1556 -0.1556 0.1393 0.1168 0.1305 0.1706 -0.2205 -0.1517 0.1013 -0.1207 -0.1667 -0.1207 0.1078 -0.1825 0.1786 0.2060 -0.1279 0.1142 -0.1649 -0.1393 -0.2269 -0.1641 -0.1344 -0.0938 0.1962 -0.1083 0.1926 -0.1814 0.1724 0.1763 0.1933 -0.1556 -0.1210 0.1194 -0.1396 -0.1569 -0.1693 -0.1215 -0.1515 0.1982 -0.1745 0.2326 -0.2409 0.2029 -0.1789 0.1016 0.1212 0.1225 0.1106 -0.1290 -0.1248 -0.1310 0.0866 -0.1331 0.1210 -0.1745 0.0936 -0.1416 0.1907 0.2236 -0.1031 0.1018 0.1055 0.1318 -0.1416 -0.0969 -0.1339 -0.1600 -0.1450 0.1016 0.0923 0.2318 0.1210 0.1838 0.1357 -0.1812 0.2479 -0.1900 -0.1429 -0.1861 -0.1745 -0.1212 -0.1186 0.1502 0.1910 -0.1192 0.2251 -0.2903 -0.1693 0.0605 0.0959 0.1334 -0.1202 -0.1864 0.1538 0.1192 -0.1212 -0.2293 0.1117 0.1086 0.0729 0.1202 0.1117 0.1111 0.0998 0.1049 -0.1755 -0.2081 0.2063 0.1277 -0.0918 -0.1605 0.1264 0.0809 0.2001 -0.1248 -0.1861 0.1295 0.2688 -0.1463 -0.1791 -0.1471 -0.1380 0.1551 0.1158 0.2150 -0.2303 0.1649 0.1460 -0.1631 0.1292 0.1874 0.0832 0.1845 0.1486 -0.1310 -0.1264 0.1427 0.1703 0.1876 -0.2869 -0.1566 -0.3024 0.2132 -0.1380 0.2430 0.2065 0.0941 0.1034 -0.1419 0.1057 0.2802 0.1360 -0.1546 -0.1654 0.1897 0.2357 0.1235 0.2114 -0.1639 -0.0980 -0.0967 0.1667 0.1768 0.1463 -0.1729 -0.1437 -0.1106 -0.0819 -0.1447 -0.1215 0.1460 -0.1383 -0.2205 0.0946 0.1101 0.1450 0.1158 -0.2634 -0.0814 0.1602 0.1605 0.1137 -0.1282 0.1551 -0.1194 -0.1168 0.1375 -0.1254 0.1347 -0.2254 0.2476 0.1502 0.1825 0.0853 -0.1621 0.1202 0.1758 0.1215 -0.1540 0.1742 -0.1907 -0.1742 0.0967 0.1812 -0.1003 0.2086 -0.1334 0.0961 -0.1985 0.1481 -0.1822 -0.1809 0.1173 -0.1264 0.1499 -0.1204 -0.1070 -0.1403 0.1383 0.1367 -0.1396 0.0938 0.1569 -0.1414 0.2220 -0.1758 -0.1013 -0.1352 -0.1535 0.1013 -0.1941 0.2233 0.2370 0.1538 -0.1274 -0.1109 -0.1111 0.1569 0.1892 -0.1375 -0.0920 -0.2355 0.1892 0.0850 -0.1685 -0.1018 0.2065 0.2200 -0.1212 0.1827 0.1186 -0.1093 0.1313 0.1000 -0.1292 -0.0949 0.2375 0.1411 -0.1106 -0.1569 -0.1235 0.1533 -0.1794 -0.1310 0.1845 0.1910 0.2150 -0.1522 -0.0990 0.1667 0.2378 0.1434 0.2032 -0.1297 -0.1266 -0.1926 0.1261 -0.1042 -0.1013 -0.1453 -0.1685 -0.0930 -0.0920 -0.2119 -0.1334 -0.1207 0.0793 0.1688 0.1453 0.1481 0.1504 0.1879 0.1489 0.1424 -0.1150 0.2561 0.1339 -0.2525 0.2044 0.1690 -0.1416 0.1845 0.1243 -0.0744 0.1106 -0.2047 0.1254 0.1341 -0.0664 0.1657 0.1021 0.1060 -0.1654 -0.1396 0.1292 -0.1659 0.0760 0.1308 0.1600 0.1719 -0.1398 0.2236 0.1246 0.1434 0.1000 -0.1727 0.1659 0.1119 0.1101 -0.1202 -0.1279 -0.1367 -0.1923 0.1106 0.1044 -0.2269 0.1437 0.1892 0.1471 0.2083 0.1463 -0.2768 -0.2153 0.1703 0.0902 0.0879 -0.1551 -0.0853 0.1592 -0.1005 0.1951 -0.1078 -0.2567 -0.1279 0.1685 0.1396 0.1391 0.1778 0.1383 -0.1044 -0.1207 -0.1003 0.1535 -0.2068 0.1197 0.2492 -0.1623 0.1809 -0.2047 0.1760 -0.1109 0.2665 -0.1776 0.1758 -0.2011 -0.1067 -0.1571 -0.1106 0.1194 0.1349 0.0819 0.1026 0.2303 0.1075 0.1489 -0.1721 -0.2016 0.1256 -0.1861 0.2047 -0.1486 -0.1574 -0.1168 -0.1556 0.1171 -0.1098 0.1272 0.1825 -0.1416 -0.1184 -0.1005 0.1447 -0.1427 0.1024 -0.1204 -0.0902 -0.1517 -0.1323 -0.1272 -0.1737 -0.0856 -0.1489 -0.0866 -0.0837 0.1745 -0.1176 0.1256 0.1295 0.1106 -0.1137 -0.1633 -0.2442 -0.1807 0.1052 0.1419 -0.0990 0.1468 -0.1967 0.1207 -0.1396 -0.0907 0.1212 0.1465 -0.1393 -0.1602 -0.0672 -0.2135 0.1597 0.1078 0.1993 -0.1980 0.1049 0.2807 -0.1140 0.1142 0.2393 0.1776 -0.1856 0.1688 -0.1685 -0.0918 -0.1758 0.2220 -0.0719 0.1727 -0.1484 0.2011 0.2223 0.0827 -0.1098 0.1734 0.1220 -0.1993 -0.1913 -0.0912 -0.1631 0.0804 -0.1548 -0.1254 -0.1122 -0.1313 0.1295 0.1652 -0.3365 0.1256 0.1998 0.1124 -0.1378 0.1827 0.1649 -0.1497 -0.1429 0.2150 -0.1176 0.1135 -0.1254 -0.1101 0.0954 0.1649 0.1179 -0.1582 -0.1794 0.1530 0.2001 0.1551 0.2874 0.1124 0.1176 0.1481 0.1137 -0.1652 0.1372 0.1228 0.1597 -0.1093 -0.2355 -0.1486 -0.1910 0.1752 -0.1357 -0.1005 0.0972 0.1437 -0.1189 0.1243 -0.0990 -0.0905 -0.1429 -0.1502 -0.1078 0.1256 -0.1021 -0.1277 0.1758 0.1360 0.2047 0.1864 -0.2220 -0.0982 -0.2665 0.1590 0.1520 -0.1993 -0.1910 -0.1528 0.0982 0.1745 -0.1158 -0.1998 0.1370 0.1003 -0.1391 -0.1308 -0.1380 -0.1944 -0.2533 -0.1724 -0.1615 -0.1057 -0.0998 0.1161 -0.2680 -0.1758 0.2148 -0.1432 -0.1140 0.0760 0.1502 0.1093 -0.0688 0.1424 0.0866 -0.2169 -0.1486 0.0853 -0.1623 -0.1494 0.1845 0.1052 0.1305 -0.1370 0.1248 0.1566 -0.1145 -0.2135 0.1515 -0.1026 -0.0910 0.1789 0.1574 0.2130 -0.1261 0.1654 -0.1297 -0.1215 -0.2339 -0.1091 -0.2016 0.0967 -0.1499 -0.1264 -0.2233 -0.1248 -0.1018 -0.1497 0.1822 -0.1124 -0.1129 -0.0768 -0.1370 -0.1546 -0.2750 -0.1504 -0.1396 -0.1566 -0.1427 0.0641 0.1481 -0.1465 -0.1204 0.1453 -0.0920 -0.1331 0.1316 0.1967 -0.1181 -0.1140 -0.1119 0.1608 0.1140 0.1571 0.1812 0.2342 -0.0915 0.1484 0.1641 -0.0946 0.1026 0.1804 0.0923 -0.1623 0.1168 -0.1737 -0.1086 -0.1641 -0.1279 0.1515 -0.0918 -0.2166 -0.1347 0.1127 0.0791 -0.1776 -0.1910 -0.1512 -0.1075 -0.1207 -0.1484 0.2047 -0.1928 -0.1375 -0.1794 -0.1794 -0.1675 -0.1295 0.1326 -0.2200 -0.1316 -0.1993 -0.1073 -0.2044 0.1042 0.2068 0.2052 0.1825 -0.1522 -0.1923 -0.1215 0.1137 0.2546 -0.1553 0.2427 0.1223 0.1212 0.1825 0.1553 0.1760 0.1098 -0.1667 0.1566 -0.1447 -0.1848 -0.1396 0.1223 -0.1259 -0.1933 -0.1241 0.2081 0.1615 0.1378 -0.0750 -0.0853 -0.0863 0.1186 0.1313 0.1075 0.1119 0.1843" HIT_INDICES="0 3 4 5 11 14 15 17 19 20 25 27 28 33 35 37 39 42 52 54 58 59 60 61 65 71 73 75 76 82 83 86 89 90 95 96 97 99 101 103 104 105 106 108 109 110 112 116 118 119 120 122 124" ES_PROFILE="0.0189 0.0103 0.0292 0.0481 -0.0016 -0.0101 0.0088 0.0140 0.0191 0.0380 0.0021 0.0072 0.0261 -0.0098 -0.0047 0.0005 0.0057 -0.0028 -0.1073 -0.1021 -0.1243 -0.1055 -0.0866 -0.0677 -0.0899 -0.1396 -0.1344 -0.1292 -0.1104 -0.1600 -0.1411 -0.1497 -0.1582 -0.1393 -0.1752 -0.1564 -0.1375 -0.1323 -0.1272 -0.1220 -0.1031 -0.0843 -0.0654 -0.0602 -0.0414 -0.0225 -0.0173 -0.0395 -0.0344 -0.0155 0.0034 0.0085 0.0137" RANK_AT_ES="94.0000" RANK_SCORE_AT_ES="-0.7500"/>
  <DTG RANKED_LIST="SexDevelopmentGenesPRL_remapped.rnk" TEMPLATE="na_as_pre_ranked" GENESET="gene_sets.gmt#REACTOME_CILIUM_ASSEMBLY" ES="-0.2841" NES="-1.3055" NP="0.1677" FDR="0.6142" FWER="1.0000" CHIP="ftp.broadinstitute.org://pub/gsea/annotations_versioned/Human_Gene_Symbol_with_Remapping_MSigDB.v7.5.1.chip" RND_ES="0.2170 -0.2477 0.1443 0.2568 -0.1841 -0.1307 0.2307 0.2409 -0.1807 0.2307 0.2955 -0.3330 0.3364 0.1295 -0.1398 -0.3068 -0.2091 -0.1955 0.2216 0.2398 0.1341 0.2750 -0.2909 0.1807 0.1625 0.1318 0.2466 -0.1466 0.1227 -0.2352 -0.2011 0.3216 0.2398 -0.2227 0.2170 -0.3250 -0.1193 0.2057 0.2818 0.1716 -0.2932 -0.2068 0.2409 -0.1830 -0.0955 -0.2068 0.3420 -0.2080 -0.2034 0.4102 0.2182 -0.1614 0.1568 -0.3045 0.2136 0.1682 0.1909 0.2898 -0.1614 -0.1102 0.2534 0.1852 0.2761 0.1182 0.1545 -0.1477 -0.1284 0.3864 0.2534 -0.2273 0.1659 0.2568 -0.1818 0.2011 -0.2295 0.1693 -0.3511 -0.1557 -0.2568 -0.1534 0.1773 -0.2830 -0.3034 0.1659 0.1489 -0.3602 0.2409 0.2284 0.2477 -0.1659 0.2682 0.3739 0.1830 0.3216 0.1205 -0.2170 0.1682 -0.2034 0.2432 0.1943 0.2091 -0.4341 0.2034 -0.2648 -0.2875 -0.1932 0.1659 -0.1909 -0.2545 -0.2420 -0.2159 0.2318 0.1955 0.3364 -0.3761 0.2432 -0.1739 -0.1670 0.2091 0.1580 0.2250 0.1557 0.3420 0.2841 0.1534 0.3648 0.2909 -0.1898 -0.1750 -0.1239 0.1852 -0.1648 0.1489 -0.2398 -0.3080 0.1511 -0.3000 -0.2136 0.2239 -0.4102 0.1580 0.2534 0.2489 0.2045 -0.1750 0.2250 -0.1352 -0.2500 0.2648 0.2341 -0.2045 0.1773 -0.2659 0.1386 0.1568 0.1761 0.2864 -0.2420 -0.3705 0.1591 0.2466 0.1307 -0.2068 0.2034 -0.1511 0.3830 -0.0932 -0.1273 -0.2591 -0.2830 -0.2750 -0.2943 -0.1023 0.3443 0.3557 -0.2477 -0.2523 -0.1591 -0.1409 -0.3648 0.1557 0.2080 -0.2727 -0.3125 -0.1636 0.1898 0.1534 -0.1580 0.2466 -0.1705 0.2295 -0.2330 -0.2455 -0.2477 0.3295 0.1761 -0.2455 0.2659 0.3545 -0.3693 -0.1886 -0.2364 -0.1091 0.3227 0.3023 -0.1841 -0.2011 0.2398 -0.3784 0.3102 -0.3477 -0.1466 0.1102 0.2920 -0.1670 -0.2068 -0.1955 -0.2057 0.4057 -0.1682 -0.2034 0.2114 0.2557 -0.1318 -0.2239 -0.1739 0.1807 0.1216 0.2136 -0.2966 -0.3545 -0.3159 0.4284 0.1500 0.2636 -0.2795 0.1784 0.2170 -0.2182 -0.1386 0.1830 -0.3034 -0.3102 0.1750 0.2102 0.3102 -0.0955 0.3159 0.2409 0.1670 -0.2148 -0.2443 0.1659 0.2136 -0.1932 0.2330 0.1398 -0.2307 -0.2739 -0.1864 -0.1580 0.3705 -0.2045 -0.3364 -0.1500 -0.1489 0.1580 0.2375 -0.2023 -0.1352 -0.3341 -0.3727 0.2545 0.2409 0.2034 0.1727 0.1875 0.2330 0.1580 0.1557 0.1830 -0.1830 0.1784 0.1318 0.2409 -0.2386 0.2205 0.2602 0.2091 0.2034 -0.2727 -0.1545 -0.1875 -0.1466 -0.3670 0.3682 -0.3284 -0.3000 0.3023 -0.1739 -0.2307 0.1443 -0.1375 -0.2102 -0.1648 0.2193 -0.2023 0.1886 0.2216 0.1091 -0.2545 0.2261 -0.1114 0.2523 -0.2750 -0.1875 0.2341 0.1466 0.1330 0.1750 0.3625 -0.2295 0.1727 -0.1636 -0.2409 0.3875 -0.4784 -0.3841 0.1341 -0.1739 0.2886 0.2557 0.1545 0.2955 0.1773 -0.1261 0.1443 0.1250 0.2307 -0.1307 -0.2409 -0.1909 -0.1841 0.2000 0.2273 0.1386 0.1284 0.1500 0.2205 -0.2375 0.2909 -0.3886 -0.2739 0.1182 -0.1580 0.1875 0.1841 0.3125 0.3011 -0.3148 0.2875 0.1602 -0.1227 0.1205 0.4068 0.2807 -0.1227 0.2159 0.2830 0.2523 -0.1193 -0.1682 -0.2909 -0.2398 0.2125 -0.1773 0.2080 -0.1489 -0.1591 -0.1602 0.4000 0.2568 -0.2227 0.4716 -0.2295 -0.1977 -0.2045 -0.1807 -0.1511 -0.2432 0.2455 0.1489 -0.1364 0.3352 -0.1659 -0.1932 0.2034 -0.2284 0.1148 0.2489 -0.1341 -0.1807 0.2023 -0.1193 -0.2284 -0.2455 -0.1261 0.2966 -0.1864 0.1295 -0.1750 0.1898 0.1057 0.1977 0.2000 0.1841 0.2409 -0.2670 0.1875 -0.1386 -0.1534 -0.2318 0.1932 -0.1830 -0.1727 -0.2455 -0.1568 0.2557 0.1750 -0.1545 0.2125 0.1852 0.1443 0.2364 0.2102 0.2182 -0.2580 -0.2057 -0.1750 -0.1784 0.2932 -0.1864 0.2432 -0.2000 -0.1136 0.2761 -0.1830 0.3705 -0.3216 0.2284 0.1307 0.1352 0.1250 -0.2216 -0.2102 -0.1750 -0.4136 -0.1750 -0.2443 0.1466 0.1568 0.2307 0.2807 -0.1955 -0.1648 -0.4136 0.2261 0.2193 -0.1716 -0.2080 0.2648 0.1830 0.1852 -0.2182 0.1580 -0.2534 -0.2489 -0.3011 0.3011 -0.2011 -0.1932 -0.2295 0.2398 0.2034 0.2614 0.1659 -0.2386 -0.2648 0.2727 -0.2034 0.2375 -0.2205 -0.1455 -0.2170 0.1398 0.2534 -0.2420 0.2148 0.2500 0.2023 -0.1602 0.1511 -0.3295 -0.2477 -0.2307 0.1398 0.1182 -0.3807 -0.2273 0.2750 -0.3170 0.1500 0.1545 -0.2864 0.1580 0.1341 0.1523 0.1148 0.2307 0.1739 0.1455 -0.1148 0.1580 0.2250 0.2125 -0.2068 -0.1670 -0.1636 0.2330 -0.3443 0.1523 0.1682 0.1318 0.3102 0.1898 -0.1295 -0.2727 0.3534 -0.1455 0.1364 0.2716 0.1580 0.1852 -0.2943 -0.2125 0.1864 0.3045 -0.1534 0.1375 -0.2057 -0.1682 0.2466 0.1875 -0.1750 -0.1727 0.2341 0.2148 -0.2205 0.1636 -0.2386 -0.2727 0.2693 0.2625 -0.2023 0.2875 -0.2273 0.1761 0.1659 -0.1852 -0.2284 -0.3886 0.2068 0.1443 0.2193 -0.1580 -0.2750 -0.2523 -0.1750 -0.3125 -0.1852 0.2250 -0.1227 -0.2011 -0.1148 0.2011 -0.3455 -0.2386 -0.3148 0.1318 -0.3227 0.2545 0.3364 -0.2284 -0.2659 0.2466 0.2216 0.2500 -0.2011 -0.2159 0.1648 -0.3102 0.3045 -0.1489 0.2523 -0.1966 0.2443 -0.2034 0.1580 -0.2045 -0.3261 -0.2205 0.1330 0.2682 0.2239 0.2000 -0.2636 0.2216 -0.2602 0.2364 0.3193 0.2511 -0.2023 -0.2250 -0.2239 0.1489 -0.1432 0.3330 0.3227 0.1761 0.2148 0.1284 0.1466 0.1330 0.2557 -0.1818 0.1511 -0.3705 -0.1682 0.1284 0.3045 -0.1716 0.1807 0.1670 -0.1591 -0.2830 -0.2443 0.2739 -0.2159 -0.1795 0.1625 -0.2443 -0.1148 0.1818 -0.1386 -0.2364 0.1727 0.1920 -0.1318 0.3852 -0.3977 -0.1466 -0.1739 -0.2034 -0.2409 -0.3011 -0.3011 0.3591 -0.2625 0.1500 -0.1920 0.2273 0.3011 -0.3420 0.2011 -0.1886 -0.1648 0.1784 -0.1364 -0.1239 0.1682 0.3375 -0.3125 -0.2261 0.1716 -0.2330 0.1909 0.2375 -0.1602 -0.1489 0.2705 -0.1136 0.1466 0.2011 -0.2818 0.2841 0.2227 -0.3455 0.1330 0.1932 0.2341 -0.2398 0.2205 -0.1307 -0.2455 0.2727 -0.1852 -0.2341 0.2920 -0.2375 0.2307 0.2830 0.2534 -0.1659 -0.2466 -0.2420 0.1852 0.1602 -0.2705 -0.2284 -0.2920 -0.1602 -0.2875 0.1670 0.1477 0.1920 -0.1864 0.1250 -0.1523 0.1909 0.1693 0.2295 0.2114 0.1580 0.2136 0.1977 -0.1773 -0.1682 -0.1750 0.2477 -0.2375 0.3284 -0.1682 -0.1591 0.1443 0.2659 -0.1102 0.1636 -0.2955 0.1716 -0.2102 -0.1966 -0.1580 -0.1455 -0.1148 -0.1659 -0.2489 -0.2432 -0.2136 0.1670 0.2455 -0.2523 0.1523 0.2523 -0.4591 0.2080 -0.1420 0.1739 0.1977 -0.1830 0.1875 0.1648 -0.2693 0.2193 0.2250 -0.1523 0.2875 -0.1409 0.1591 -0.2182 -0.3023 0.2205 -0.1875 0.1580 0.1364 -0.2432 0.2636 0.3750 -0.1989 -0.2000 0.1148 0.2682 -0.1886 -0.2352 0.1920 0.2841 0.1398 0.2489 -0.1636 0.2091 -0.1761 -0.1432 0.2659 -0.1534 0.1148 0.3091 0.1864 0.1239 -0.2205 -0.3205 0.2784 0.1693 0.1364 -0.3716 -0.1614 0.2102 0.2205 0.1330 -0.2557 -0.1409 -0.3682 0.2148 -0.2057 0.3023 0.2000 0.2205 0.3091 0.2477 -0.1557 0.1580 -0.1580 -0.3841 -0.1955 0.2489 0.2295 0.2023 0.2011 0.2159 0.1705 0.2102 -0.2000 0.2489 -0.2886 0.3761 0.1284 0.1830 -0.3273 -0.1625 -0.1352 0.1580 -0.3193 -0.4500 0.2682 -0.1557 -0.2330 -0.2284 -0.2330 -0.3295 0.2466 0.2193 0.3057 -0.2284 -0.1761 -0.1455 0.1909 0.1898 -0.2989 0.2364 -0.1602 0.1727 -0.2023 0.2182 -0.1682 0.1989 -0.3659 0.1455 0.2205 -0.1943 -0.1409 -0.2193 -0.4114 0.1818 0.1727 -0.1807 -0.1932 -0.2477 -0.1648 0.1818 -0.2023 0.2193 -0.2557 -0.1511 0.2352 0.1205 -0.1591 -0.1977 -0.1784 -0.1909 0.3000 -0.1591 -0.2330 0.1148 -0.2625 -0.2193 -0.1420 -0.1727 -0.1875 0.1227 0.1523 -0.2375 0.1966 0.2511 -0.1568 -0.1795 0.4136 -0.1648 0.1682 -0.1750 -0.2068 -0.0977 0.2216 -0.1830 0.2250 -0.2739 -0.2341 0.2648 -0.2341 -0.1864 0.1750 0.1614 -0.1920 -0.1841 0.3182 0.2773 -0.2023 0.1818 -0.1557 0.2193 0.3466 0.3000 -0.1875 0.1636 0.2284 0.1784 0.2352 -0.1466 0.1636 0.2023 0.2364 0.2818 -0.1273 0.1364 0.2614 -0.3102 0.2068 -0.2636 0.1295 -0.1864 -0.1523 -0.2011 -0.1705 -0.1818 -0.1818 0.1943 -0.2466 0.1693 0.2886 0.3159 0.2125 0.2080 0.2273 -0.1648 -0.1932 0.1852 0.1920 0.1818 0.2068 -0.1920 -0.2011 -0.2261 0.3432 -0.2500 -0.1727 -0.1523 0.1716 -0.2136 -0.3182 -0.1841 -0.1739 0.2920 0.1693 -0.2159 -0.1716 0.1114 -0.2375 0.2557 0.3943 -0.1648 -0.4125 0.2193 0.2386" HIT_INDICES="17 34 47 48 49 54 66 68 79 84 88 92 97 100 102 114" ES_PROFILE="-0.0920 -0.1750 -0.2216 -0.1591 -0.0966 -0.0705 -0.1080 -0.0545 -0.0830 -0.0568 -0.0216 0.0136 0.0398 0.0841 0.1375 0.1000" RANK_AT_ES="46.0000" RANK_SCORE_AT_ES="2.1000"/>
  <DTG RANKED_LIST="SexDevelopmentGenesPRL_remapped.rnk" TEMPLATE="na_as_pre_ranked" GENESET="gene_sets.gmt#HP_ABNORMAL_EYELID_MORPHOLOGY" ES="-0.1991" NES="-1.3045" NP="0.1494" FDR="0.6125" FWER="1.0000" CHIP="ftp.broadinstitute.org://pub/gsea/annotations_versioned/Human_Gene_Symbol_with_Remapping_MSigDB.v7.5.1.chip" RND_ES="-0.1713 -0.1991 0.1852 -0.1528 -0.2037 -0.1667 -0.1019 -0.1065 0.0926 -0.1759 -0.1528 -0.1250 0.1435 0.0741 -0.1204 -0.1389 0.1065 0.1389 -0.1991 0.2361 0.1065 0.1019 -0.1806 -0.1435 -0.1343 -0.1019 0.1065 -0.1806 0.2222 0.1250 0.1157 -0.1481 -0.2176 0.1389 -0.1806 0.1343 -0.1944 0.2500 0.2037 -0.1111 0.1620 0.1481 -0.1296 -0.0972 -0.1898 0.1481 -0.1759 0.1852 0.1806 -0.1898 0.0926 0.3657 0.1620 -0.2083 -0.0880 0.1713 0.1759 0.1713 -0.1296 -0.1065 0.1019 0.1343 -0.0880 0.1806 0.3472 -0.1389 0.1806 0.0926 -0.1204 0.1435 0.2639 -0.1204 -0.1343 0.1898 0.1713 -0.1574 0.1065 -0.1806 0.1343 0.1204 0.0694 0.2361 -0.1620 0.1204 0.0787 -0.1065 -0.1065 -0.1852 0.1713 0.1574 -0.1481 0.1111 0.1019 0.1852 0.1389 -0.1852 0.1852 -0.1713 -0.2269 0.1991 -0.1620 -0.1991 -0.1991 -0.0880 0.1620 0.1435 0.1435 -0.1389 -0.1111 0.1065 0.1204 0.1296 0.1713 -0.1389 -0.1435 -0.1435 -0.1111 -0.1481 -0.0880 0.3148 -0.1806 0.1250 -0.2315 -0.2269 0.1389 -0.1574 -0.1435 -0.1296 -0.0926 0.1667 0.1528 -0.1759 0.1157 -0.1019 -0.1296 -0.1481 0.1157 -0.2500 -0.2083 -0.2130 0.1852 0.3889 0.2593 -0.1944 -0.1574 0.1157 -0.1435 0.1065 0.1343 0.0880 0.0926 0.1204 0.1435 0.0880 0.1250 0.0833 0.1528 -0.1806 -0.1111 -0.1852 -0.1343 0.1204 -0.0833 0.2870 0.1250 -0.1481 0.1019 -0.0926 -0.2315 0.1343 -0.1296 -0.1713 -0.0880 0.0833 -0.1713 -0.2407 -0.1481 -0.1574 0.1296 -0.1019 0.1574 0.2176 -0.1111 0.1343 0.2639 -0.1852 0.1759 0.1065 -0.2639 -0.1667 0.1343 -0.3102 0.2222 0.0972 0.1204 -0.1389 -0.1296 -0.0926 0.0880 -0.1157 0.1250 0.1435 0.1343 -0.1204 -0.2315 0.1343 -0.1111 0.1759 0.1620 -0.1157 -0.1944 0.1991 0.1343 0.0741 0.2130 -0.0787 0.1713 -0.2824 0.1528 0.2083 -0.1343 -0.1898 0.0694 -0.1759 -0.1157 0.1389 0.1667 0.1157 0.0833 0.1157 -0.2454 0.1250 0.0926 0.1435 0.1296 0.2269 -0.1065 -0.0833 0.1019 -0.1759 -0.1065 0.1852 -0.0926 0.1389 -0.1667 -0.1481 0.1944 -0.1713 0.2222 -0.1296 0.1620 -0.1250 -0.1991 -0.1204 -0.1204 0.2037 0.1204 0.1528 0.1157 -0.2361 -0.2176 0.1898 -0.1389 0.1204 -0.0972 0.2222 0.1898 0.1389 -0.1343 0.2176 -0.1806 0.1204 -0.1389 0.1157 0.1065 -0.1574 0.1759 0.1620 -0.2176 -0.1574 0.2593 0.1204 -0.1713 0.1806 0.1157 0.1528 0.0833 0.2083 -0.2083 0.1713 -0.1481 0.1667 0.1806 0.0694 0.1111 -0.1250 -0.1065 -0.1065 -0.1389 0.1481 0.0972 -0.1111 -0.1481 0.1667 -0.1019 0.0972 -0.1065 -0.0880 -0.1343 -0.1574 0.2037 -0.1898 -0.1528 0.1481 -0.1528 -0.2083 -0.2361 -0.1898 -0.1806 -0.1481 -0.0972 -0.2037 -0.1806 -0.1944 -0.1944 -0.1713 0.0926 -0.1852 0.1435 0.1713 -0.1759 -0.1852 0.0833 -0.1204 -0.1389 -0.2130 -0.1481 0.0880 -0.2176 -0.1481 0.1019 0.1250 -0.1991 0.1991 0.1852 -0.1204 -0.1111 -0.0833 0.1019 0.1065 -0.2500 0.1157 0.1481 0.1157 0.1389 0.2083 0.0833 -0.1806 -0.2037 -0.1111 -0.3102 0.1204 -0.1157 0.0787 -0.1250 0.1065 -0.1065 -0.2083 0.1528 -0.1528 -0.1991 -0.1250 -0.1111 -0.1157 -0.1296 0.1574 -0.1111 0.1389 -0.2315 0.1759 -0.1528 0.1620 0.1343 -0.1528 0.1296 0.0926 -0.1574 0.1343 -0.2870 -0.1157 0.0972 0.1852 -0.1250 -0.1019 0.1204 -0.1481 -0.2130 -0.1250 -0.1389 -0.1944 0.1435 0.2130 -0.1435 -0.1481 -0.2407 -0.2639 0.2083 0.1111 -0.1435 0.1204 -0.2870 0.1991 -0.1250 -0.1204 0.1528 -0.2361 -0.3102 0.0880 -0.2361 -0.0833 0.1713 -0.2639 -0.1157 -0.1435 0.1759 0.1574 0.1852 0.1898 -0.2037 0.1389 0.1759 0.1111 -0.1667 0.0880 -0.2315 0.1019 0.1343 0.1759 0.1713 -0.1528 0.1296 -0.1435 0.1204 -0.1157 0.1343 -0.1204 -0.1574 0.1898 -0.2037 0.1991 -0.1111 0.1389 0.1204 0.0833 -0.1389 -0.1296 -0.1620 -0.1944 0.1157 -0.0741 0.1204 -0.2037 0.2639 -0.2778 -0.0926 -0.1898 0.1620 0.0648 0.0926 0.1528 0.0972 0.1574 -0.1620 -0.2083 -0.1944 -0.1019 -0.1389 -0.1250 0.0880 -0.1528 0.1296 -0.1528 0.2315 -0.1111 -0.2546 0.1574 -0.1389 -0.2083 -0.1343 0.1250 -0.1389 -0.1157 -0.1481 -0.0833 -0.1574 -0.1435 -0.1759 -0.1111 0.2083 -0.1204 0.1157 -0.1065 0.1204 0.1574 0.1806 0.0833 0.1250 -0.2222 0.2083 0.1944 0.2222 -0.2176 -0.1204 0.1250 0.1204 0.1296 0.1343 0.1528 0.1713 -0.1343 -0.1620 -0.1065 0.1343 -0.1435 0.1019 0.2269 0.1204 -0.1389 -0.1389 0.2315 0.2593 0.1343 0.1111 -0.1481 -0.0833 -0.1528 -0.1250 0.1435 -0.0880 0.1620 -0.1574 -0.1435 0.1065 0.1528 -0.0694 0.1806 -0.2731 -0.1944 -0.1481 0.0972 0.1667 0.1250 0.1620 -0.1667 0.1065 -0.1204 0.1204 -0.0741 -0.1157 0.0648 -0.1157 0.2037 0.1296 -0.0926 0.2083 0.2269 -0.0833 -0.2315 0.1620 0.1343 0.1296 0.1296 -0.0880 0.0880 -0.2639 -0.1528 -0.1157 -0.3056 0.2824 0.1898 0.0602 -0.1296 0.0880 0.0602 0.1481 -0.1065 -0.1296 0.1806 -0.0787 -0.1806 0.1620 0.1065 -0.0926 -0.1620 -0.1898 0.1389 0.1019 -0.1806 -0.1898 -0.2222 -0.2176 0.1065 -0.1157 -0.1435 -0.1759 0.1528 0.1898 0.1759 0.1574 0.1250 0.2176 0.1528 0.1157 -0.1944 -0.1481 0.1620 -0.1944 0.0972 -0.1435 0.1898 -0.1528 -0.1204 -0.1204 -0.0787 -0.1111 -0.1852 -0.0926 0.1157 -0.2685 -0.1343 -0.1343 -0.1019 -0.1157 0.1713 -0.1204 -0.1019 0.1065 -0.1296 -0.2222 0.1296 -0.1528 0.0972 -0.1528 0.1250 -0.2130 -0.1667 -0.1157 -0.1204 -0.1759 -0.1713 -0.1019 -0.1157 0.2176 -0.1065 -0.1250 0.1759 0.1343 0.1991 0.2037 0.1991 0.2130 -0.1574 -0.1065 0.0972 -0.2917 -0.1944 0.1944 -0.1713 -0.2222 0.0833 -0.1481 -0.2685 -0.1713 0.1065 -0.1065 0.1528 0.1759 -0.1111 0.2407 0.1620 -0.1250 0.1759 0.1620 0.1898 0.2269 -0.1435 -0.1157 0.1898 -0.1204 0.1111 0.1389 0.1065 -0.1250 0.1389 0.2130 -0.0741 0.1065 -0.1250 0.1944 -0.1343 0.1343 0.1296 -0.1852 0.2037 0.0648 0.1528 -0.1111 -0.1898 -0.1574 0.2639 0.1759 -0.2593 0.1065 -0.2037 0.1019 -0.1759 -0.2315 0.1620 -0.1065 -0.2176 -0.1065 0.1343 -0.1157 -0.2037 0.1204 -0.1528 0.1157 -0.2176 0.0694 -0.1111 -0.1296 0.1435 -0.2731 0.0972 -0.1343 0.1435 0.1667 -0.1157 -0.1528 0.2269 -0.1759 -0.1343 0.1250 -0.1065 -0.1667 -0.1898 -0.1389 -0.1204 -0.1713 -0.1481 0.2407 -0.2176 0.1759 0.1898 -0.1019 0.1806 -0.1204 -0.1065 -0.1343 -0.1157 -0.1343 -0.1944 0.1111 0.1528 0.1296 0.1528 -0.1296 -0.1343 0.1898 0.0833 -0.1528 -0.1435 0.1481 0.1389 0.2500 0.1157 0.1806 -0.1574 0.1157 -0.1806 0.1667 0.1481 -0.0926 0.1435 0.1157 -0.0787 0.1296 -0.1620 0.1296 0.1343 -0.1806 -0.1157 -0.2222 0.1806 -0.1204 0.2454 0.0787 0.1528 0.1157 -0.1343 0.1296 -0.1065 -0.1065 0.2176 -0.1759 0.1065 -0.1343 -0.1343 -0.2176 -0.1296 0.1898 -0.1389 0.1343 -0.2037 -0.1852 0.0880 0.2269 0.2083 0.2269 0.1620 -0.1019 0.1898 -0.1481 -0.0787 0.1019 -0.1065 -0.0972 -0.1481 -0.1065 0.1204 0.1852 0.1204 0.1620 -0.1944 -0.1759 -0.1204 -0.1204 -0.0880 -0.0648 0.1343 -0.1204 0.1435 0.1111 0.1806 0.1343 0.1713 -0.1389 0.1389 -0.1898 0.1204 0.1574 -0.1481 0.1019 0.1389 -0.1343 -0.1574 -0.2222 -0.1528 -0.2083 0.1065 -0.1806 -0.1019 -0.1481 -0.1157 -0.1806 0.1204 0.1111 0.1250 -0.1435 -0.1852 -0.1944 0.1157 0.0972 -0.1065 -0.1435 -0.1806 -0.0880 0.0926 -0.1574 0.1065 0.1574 0.1019 -0.1389 0.0833 -0.1019 -0.1296 0.0926 0.1852 0.1759 0.1667 0.2269 0.1667 0.0972 -0.2546 0.1157 -0.1528 0.1852 0.1343 -0.1574 -0.0833 0.1574 0.1111 -0.1250 0.1528 -0.0926 -0.1157 0.1296 0.1389 -0.0648 -0.1435 -0.1667 0.1250 0.1898 -0.1667 0.2361 -0.1389 -0.1528 0.1389 -0.1481 0.1620 0.2083 -0.1991 0.1898 -0.1296 0.1111 0.1574 -0.1713 0.1898 0.0833 -0.2037 0.1667 0.1389 -0.1713 -0.1435 -0.1204 -0.1528 -0.0972 0.1852 -0.1806 0.1389 0.1204 -0.1296 0.1157 0.1620 0.2315 -0.1898 0.1389 -0.1204 0.2130 0.1343 0.1296 -0.0880 -0.1065 -0.1528 0.0787 -0.1296 -0.1435 -0.2222 -0.1435 0.1481 -0.1343 -0.1528 0.1157 -0.0880 0.0972 -0.1528 0.1713 -0.1343 0.0833 -0.1528 -0.1667 0.1065 -0.1481 -0.2222 -0.1343 0.1759 -0.1389 0.0880 -0.1481 -0.1204 -0.1111 0.1759 -0.1111 -0.1250 -0.1759 0.1713 -0.1574 -0.1250 -0.1713 -0.1620 -0.1852 0.1065 -0.1157 -0.1204 -0.1389 0.2130 0.0972 -0.0926 0.1852 0.0833" HIT_INDICES="0 1 3 4 5 9 13 14 15 17 19 20 25 26 27 28 33 34 35 37 39 42 44 45 47 48 49 52 53 54 57 58 59 60 64 65 66 68 73 74 75 76 79 83 86 88 90 91 92 94 97 100 101 102 103 104 105 106 107 108 109 110 112 113 114 115 116 117 118 120 122 124" ES_PROFILE="0.0139 0.0278 0.0231 0.0370 0.0509 0.0093 -0.0324 -0.0185 -0.0046 -0.0093 -0.0139 0.0000 -0.0602 -0.0463 -0.0324 -0.0185 -0.0787 -0.0648 -0.0509 -0.0556 -0.0602 -0.0833 -0.0880 -0.0741 -0.0787 -0.0648 -0.0509 -0.0741 -0.0602 -0.0463 -0.0694 -0.0556 -0.0417 -0.0278 -0.0694 -0.0556 -0.0417 -0.0463 -0.1065 -0.0926 -0.0787 -0.0648 -0.0880 -0.1296 -0.1528 -0.1574 -0.1620 -0.1481 -0.1343 -0.1389 -0.1620 -0.1852 -0.1713 -0.1574 -0.1435 -0.1296 -0.1157 -0.1019 -0.0880 -0.0741 -0.0602 -0.0463 -0.0509 -0.0370 -0.0231 -0.0093 0.0046 0.0185 0.0324 0.0278 0.0231 0.0185" RANK_AT_ES="99.0000" RANK_SCORE_AT_ES="-1.3200"/>
  <DTG RANKED_LIST="SexDevelopmentGenesPRL_remapped.rnk" TEMPLATE="na_as_pre_ranked" GENESET="gene_sets.gmt#HP_POSTERIORLY_ROTATED_EARS" ES="-0.2113" NES="-1.3036" NP="0.1755" FDR="0.6102" FWER="1.0000" CHIP="ftp.broadinstitute.org://pub/gsea/annotations_versioned/Human_Gene_Symbol_with_Remapping_MSigDB.v7.5.1.chip" RND_ES="0.1158 0.2007 -0.2202 -0.1981 -0.1026 0.1653 0.1830 0.1530 -0.2962 0.2874 -0.1079 -0.1565 0.1185 -0.1671 -0.1936 0.1079 0.1052 -0.1388 -0.2157 0.2149 0.2334 -0.2007 0.2352 -0.1158 0.0964 0.1397 -0.2095 -0.1892 -0.1450 0.1247 -0.1273 -0.2750 -0.1070 0.1132 0.2290 -0.1485 0.1751 0.1724 -0.1468 -0.2157 -0.1821 -0.1185 -0.1008 -0.2210 0.2113 0.1494 -0.1123 0.1724 -0.1989 -0.1362 0.1866 -0.1406 0.1247 0.1600 -0.2520 0.1671 -0.1636 -0.2635 -0.0964 0.1096 0.1583 0.1158 0.3360 -0.1256 0.1485 0.0920 0.2175 0.1432 -0.1742 0.1309 0.1229 -0.0990 0.1715 -0.1415 0.2962 -0.1441 -0.1335 0.1326 0.2219 -0.0981 0.1981 -0.1123 0.2069 0.1105 -0.1326 -0.1530 0.1317 -0.1698 -0.1397 -0.2051 0.0946 0.2140 -0.1176 -0.1335 -0.2617 0.1185 -0.1335 0.1370 -0.1530 0.1070 -0.1477 0.1954 -0.1972 -0.2210 -0.3245 0.1008 0.2582 -0.1618 0.1176 -0.1247 -0.1379 -0.2520 -0.1238 0.0964 -0.1477 0.1450 -0.1273 0.1070 -0.1185 -0.1866 0.1477 -0.1291 -0.1096 -0.1123 -0.1291 -0.1892 0.1813 -0.1388 0.1574 -0.2272 -0.1945 -0.1344 -0.1008 -0.2661 0.2007 0.1379 0.0734 -0.0973 0.1972 0.2679 0.2378 -0.1786 0.1079 -0.1530 0.2042 0.2591 -0.2485 -0.1866 -0.2175 0.1194 0.1282 0.1017 0.1167 -0.2290 -0.2308 0.2016 -0.2299 0.1512 0.2131 -0.1485 0.1821 0.0937 -0.1052 0.1132 -0.0813 0.0955 0.0752 -0.1963 0.2193 -0.2847 0.1609 -0.0937 0.0831 0.1583 -0.1105 0.1353 0.1813 0.0681 -0.1609 0.1370 -0.1662 0.1326 0.1282 0.1556 0.2255 -0.1317 0.2697 -0.1821 -0.1247 0.1892 0.0840 0.2414 -0.1653 0.1618 0.1477 -0.1415 -0.1485 0.1220 0.0946 0.2263 0.1379 0.1096 -0.1132 -0.2157 0.1291 -0.2529 -0.1459 0.1388 -0.2714 0.2414 -0.1123 0.1565 0.1264 -0.1326 -0.1326 -0.1477 0.2449 0.1715 -0.1963 -0.1300 -0.3652 -0.0911 -0.1494 0.1344 0.1256 -0.1114 -0.1406 0.0955 0.1653 -0.0920 0.2538 -0.1441 -0.1247 -0.1220 -0.1494 0.2193 -0.1592 0.0911 -0.1247 -0.1530 0.1592 -0.2635 -0.0955 0.1530 0.1273 -0.1043 -0.1910 0.1247 -0.2617 -0.2785 0.1910 0.1052 -0.1167 0.1344 -0.1317 0.1998 0.1813 0.1477 0.1247 0.1220 0.1167 0.1662 0.1936 0.2193 -0.1300 0.1892 0.0813 0.1503 -0.1689 -0.1185 -0.2361 0.1123 -0.1149 -0.0937 0.1211 -0.1043 0.1777 0.2325 0.1989 -0.2502 0.3802 0.1105 0.1362 0.1760 -0.1680 -0.1874 -0.1795 0.0813 0.1247 -0.1574 -0.1379 -0.2493 0.1804 -0.1291 -0.1477 0.1901 0.2281 0.2095 0.1927 0.2599 -0.1220 -0.2776 0.1627 -0.1229 -0.1370 -0.1936 -0.1247 0.2237 0.1247 0.2750 0.3413 -0.1211 0.1813 0.1600 0.1229 0.1185 0.1158 0.1821 -0.1141 -0.1698 -0.1574 0.2343 -0.1079 -0.2405 -0.2122 -0.2661 0.1123 -0.1132 0.3183 0.1689 0.1972 -0.0875 -0.1220 -0.1238 0.1344 -0.2087 0.2060 0.1910 -0.1839 -0.2025 -0.1733 -0.1715 0.1353 0.1388 -0.2051 -0.1300 -0.1592 -0.0796 0.1291 -0.1432 -0.1645 0.1468 0.2034 -0.2246 0.1362 -0.1848 0.1609 0.0778 -0.1751 0.1185 -0.1857 -0.1919 0.1397 0.1715 -0.2352 0.0964 -0.1645 -0.1043 -0.1397 -0.1043 -0.0990 0.0858 0.1512 0.1149 0.1689 0.1874 -0.2175 -0.2476 0.1830 -0.0937 0.2228 0.2051 -0.2193 -0.0884 0.1362 -0.2228 -0.1574 0.1238 -0.2962 -0.1415 -0.2113 0.1167 -0.1388 0.1026 0.2069 0.1698 -0.1538 -0.1901 -0.1468 -0.1362 0.2732 0.1017 -0.1892 -0.1680 -0.1061 0.1052 -0.1450 -0.1565 -0.3307 0.2149 0.1813 0.2122 0.2122 0.1530 -0.2087 -0.1503 -0.0813 -0.0928 -0.1468 0.1901 -0.2149 0.1079 0.1362 -0.1158 -0.1282 -0.1043 0.1485 -0.1503 0.1043 -0.2617 0.1247 -0.1273 0.3103 0.1220 -0.1282 0.1017 -0.1468 -0.1362 0.1132 -0.1362 -0.1503 0.2202 -0.1857 0.0893 0.1485 0.1441 -0.0999 -0.1468 -0.2387 -0.1052 -0.2281 0.1653 0.1910 0.2042 -0.1256 -0.1477 -0.1424 -0.0902 0.1503 0.1689 -0.1282 0.1220 -0.1636 0.0981 0.1459 -0.1989 0.1424 -0.0849 -0.1450 0.1636 -0.2449 0.1415 0.1662 -0.2255 0.2440 0.0920 -0.1494 0.1317 0.2829 0.1273 0.1503 -0.1273 0.1211 -0.0973 0.1247 0.0964 -0.1424 0.2334 -0.1574 0.1512 0.1300 -0.1043 -0.1866 -0.2440 -0.1362 -0.2095 -0.1264 -0.3210 0.1936 -0.2122 0.1892 0.2458 0.0937 0.1424 0.1547 0.2299 -0.1786 0.1326 0.0981 0.2210 0.1706 -0.1450 0.1415 -0.1008 0.1273 -0.1468 -0.3210 -0.1512 0.1653 -0.1397 0.2467 -0.1795 0.1441 -0.1459 -0.1114 0.2989 -0.1706 -0.1521 -0.2042 0.2007 -0.1353 0.3139 0.1636 0.2069 -0.1388 -0.1512 0.1468 0.1406 -0.1388 -0.2219 0.1194 -0.1592 0.1247 -0.1441 0.2343 -0.1291 0.1105 -0.2308 -0.1264 -0.1662 -0.1530 0.1362 -0.1282 -0.1238 -0.1556 0.2228 0.1556 0.1424 0.1300 0.1061 0.1724 -0.1158 -0.1158 -0.1662 -0.2034 -0.1468 0.0725 -0.1857 -0.1760 -0.0981 -0.1088 -0.1556 0.2034 -0.2255 0.1627 0.1662 -0.1503 0.1547 0.1247 0.2122 -0.1795 -0.2255 0.1565 0.1592 -0.2723 0.1247 -0.1256 -0.1388 0.1194 0.1786 0.1485 0.1167 0.2078 -0.1211 0.1096 0.2051 -0.0875 0.1229 0.0973 -0.2095 0.2644 -0.1229 -0.1441 0.1857 -0.1123 0.1689 -0.1945 0.2246 -0.1061 -0.1857 0.2007 0.1742 -0.1680 0.1662 0.1070 -0.1238 0.0964 0.1291 0.1300 0.0858 0.1989 -0.1786 -0.1706 -0.1954 -0.1335 -0.1096 0.1521 -0.1963 0.1052 -0.1839 -0.1441 -0.1114 0.1945 -0.1795 0.1158 0.1282 -0.1273 0.1185 -0.1282 -0.1760 -0.2157 0.1777 -0.2281 0.0990 -0.1706 -0.0787 0.1185 -0.1105 -0.1105 -0.2476 0.1211 0.1468 -0.0999 -0.1273 -0.1185 -0.1989 0.1583 0.1096 0.1300 -0.1388 0.1609 -0.1300 -0.2193 -0.1538 -0.1477 0.0716 -0.1459 -0.1043 -0.1406 0.0955 0.1848 -0.2034 -0.1300 0.1636 -0.1972 -0.1547 -0.1892 0.1424 0.1477 -0.1256 -0.1538 -0.1238 -0.0893 0.1388 0.1733 0.3192 -0.2520 -0.1680 -0.2237 0.1114 0.1326 -0.2767 0.2095 -0.1742 0.0946 -0.2334 -0.2060 0.1291 -0.1981 0.1008 -0.1742 0.1264 0.1202 0.1565 -0.1698 0.2511 0.0946 0.2352 -0.1282 -0.1813 0.1609 -0.1247 -0.1282 -0.1662 0.2352 -0.1574 -0.1300 0.2334 0.1070 0.1450 -0.2272 -0.1061 0.1379 -0.1477 -0.1141 0.1866 -0.1733 0.2538 -0.2131 0.1300 -0.1397 0.1706 0.0973 0.1459 -0.2741 -0.1830 0.1963 -0.1768 0.1070 -0.3369 -0.1247 0.3050 0.1132 0.1176 0.1326 0.1645 -0.1883 0.1600 -0.1424 -0.3121 -0.1256 0.1379 0.2122 -0.2007 -0.1149 0.1671 0.0946 0.1034 0.1141 -0.1583 -0.1388 0.1388 0.1494 0.1857 -0.0964 0.1583 -0.1583 -0.1229 0.1530 0.1583 0.1972 -0.1680 -0.1503 -0.2458 -0.2042 -0.2927 0.1468 0.0840 0.1141 -0.2317 -0.0663 0.2113 0.2290 0.1247 0.1238 -0.0964 0.1777 0.0999 -0.1804 -0.2140 0.1256 -0.2087 -0.1874 0.1954 0.2449 0.1282 -0.1167 0.1874 -0.1194 0.1512 0.1565 -0.1406 0.0849 0.2670 0.1583 -0.2741 0.1344 -0.2255 -0.1247 -0.1645 -0.0902 -0.1335 -0.1211 0.1362 -0.1096 -0.1503 -0.1176 -0.1468 -0.2688 0.1034 0.1927 -0.1583 -0.1645 0.1609 0.1830 -0.2193 -0.0990 0.2759 0.1335 -0.0911 0.1698 -0.1512 0.2042 0.2431 0.1149 -0.1273 -0.2626 -0.2741 -0.1185 -0.2476 -0.1008 -0.1477 0.1627 0.1521 -0.1485 0.0822 0.1229 0.1972 -0.1556 0.1450 0.2069 0.1777 0.1415 -0.1052 0.1282 -0.1370 0.1211 -0.1830 0.1432 0.1662 0.1141 -0.0911 0.0920 0.1415 0.1627 0.1821 -0.1972 0.1795 -0.1149 0.2025 -0.1919 0.1379 -0.1530 0.1751 -0.1326 0.1777 0.2644 -0.1008 0.2555 0.1503 -0.1777 0.1264 0.1194 0.1706 0.1945 0.1141 -0.1441 -0.3086 0.1742 -0.1202 0.1706 0.1866 0.1450 0.1441 0.0955 -0.1857 0.1609 -0.1220 0.1450 0.1247 0.1194 -0.1450 -0.1821 -0.2149 0.1202 0.1264 -0.1282 0.2034 0.1432 0.0928 -0.1450 0.1600 -0.1742 -0.1202 -0.1857 -0.1158 0.1583 -0.2856 -0.1450 0.2431 -0.1653 -0.1592 -0.1477 -0.1565 -0.1185 0.1397 -0.1636 0.1927 -0.1830 0.2157 0.2051 0.2529 0.2131 -0.1026 -0.1742 -0.1583 -0.2140 0.1804 -0.2962 -0.1627 0.1379 -0.0920 -0.1821 -0.2016 -0.1167 -0.1459 0.1238 -0.1450 0.2219 -0.1282 -0.2228 0.1565 -0.1105 0.1653 0.1503 0.1724 -0.1105 -0.1468 -0.2281 0.1309 -0.1238 0.1485 0.1211 0.1026 -0.1406 -0.1424 0.1017 -0.1388 -0.2051 -0.1273 -0.1185 0.1574 0.1406 -0.2095 -0.1388 -0.1061 0.1538 0.1565 -0.1309 0.0937 -0.1167 0.1963 0.1760 0.2635 -0.1300 0.1813 -0.1556 0.1565 -0.1592 -0.1848 0.1194 0.1848 -0.0760 -0.1167 0.0973 0.1052 -0.1503 -0.1326 0.1309 -0.1662" HIT_INDICES="3 4 5 9 15 25 27 28 34 39 44 47 48 49 57 60 61 66 68 73 83 84 88 90 91 92 94 97 100 102 104 105 108 109 114 115 117 118 120" ES_PROFILE="-0.0088 0.0168 0.0424 0.0336 0.0018 -0.0760 -0.0619 -0.0363 -0.0681 -0.0884 -0.1088 -0.1061 -0.0805 -0.0548 -0.1096 -0.1070 -0.0813 -0.1017 -0.0875 -0.1079 -0.1857 -0.1600 -0.1689 -0.1547 -0.1291 -0.1034 -0.0893 -0.0866 -0.0840 -0.0698 -0.0557 -0.0301 -0.0274 -0.0018 -0.0221 0.0035 0.0177 0.0433 0.0575" RANK_AT_ES="82.0000" RANK_SCORE_AT_ES="-0.3100"/>
  <DTG RANKED_LIST="SexDevelopmentGenesPRL_remapped.rnk" TEMPLATE="na_as_pre_ranked" GENESET="gene_sets.gmt#HP_ABNORMAL_NUMBER_OF_TEETH" ES="-0.2167" NES="-1.3034" NP="0.1617" FDR="0.6064" FWER="1.0000" CHIP="ftp.broadinstitute.org://pub/gsea/annotations_versioned/Human_Gene_Symbol_with_Remapping_MSigDB.v7.5.1.chip" RND_ES="-0.1611 0.1111 -0.1278 0.1778 0.2167 0.1056 -0.1333 0.1500 -0.1278 -0.1944 -0.2333 0.1833 -0.1389 0.1444 -0.1611 -0.1389 -0.1333 0.3167 -0.0833 -0.1778 0.1889 0.1222 0.2778 -0.1667 0.2778 -0.2444 -0.1222 -0.1000 -0.1167 0.2000 0.1556 0.1444 0.1778 -0.2222 -0.1611 0.1889 -0.2389 -0.1778 -0.2389 0.1167 -0.1944 0.2333 -0.1722 0.1944 0.1500 -0.2278 -0.2389 0.1111 -0.1611 -0.1889 -0.2778 -0.1889 -0.1944 0.2278 -0.1944 -0.2444 0.1944 -0.2111 0.0944 0.1500 0.3111 0.2056 -0.1222 -0.3222 0.0944 -0.2222 0.1889 -0.1389 -0.1111 0.1889 -0.2333 -0.1167 0.1722 0.1667 -0.1222 -0.0944 -0.1944 0.1222 0.1778 0.1444 -0.1111 -0.1222 -0.2278 -0.1667 0.1167 0.2167 -0.1222 -0.1556 -0.1778 0.2222 -0.0778 0.1056 -0.1000 0.1611 -0.0889 -0.1111 0.1167 0.1667 -0.1222 0.1833 -0.1889 -0.1389 0.2222 0.2000 0.1889 0.1167 0.2111 0.2889 0.1667 0.1056 0.1944 -0.2000 0.1333 -0.1278 -0.1889 0.3111 -0.1444 0.1944 0.1944 -0.1444 -0.1333 -0.1500 0.1111 -0.1500 -0.2389 0.1611 0.1889 0.1611 0.1889 0.1389 0.1500 -0.1722 0.1167 0.1944 0.2000 -0.2167 -0.2056 0.2167 0.1889 -0.2056 -0.1333 0.1333 -0.2389 0.1389 -0.1667 0.2056 0.1111 -0.2500 0.1000 -0.1833 0.2222 0.1944 0.1389 -0.1833 0.1722 0.1389 0.1333 0.0833 0.1889 -0.2056 -0.1000 -0.1278 0.2833 0.3056 -0.1778 0.1444 -0.3056 0.1111 -0.1000 -0.1444 -0.2556 -0.1556 -0.1389 -0.2222 0.1278 0.1111 -0.1278 0.1611 -0.2056 0.2611 0.1167 -0.2444 -0.1889 0.2722 -0.2222 0.1556 -0.1333 0.0833 -0.1611 -0.1389 0.0889 -0.1444 0.1556 0.1667 -0.1833 -0.1278 0.1889 -0.1000 0.1944 -0.2444 -0.1389 0.1056 0.1333 0.1500 0.1556 -0.2611 -0.2222 0.1167 0.1389 -0.1556 0.1333 0.2333 -0.1333 -0.2556 -0.1222 -0.1444 -0.1222 -0.1500 -0.2167 0.1556 -0.1833 -0.1556 -0.1778 0.1278 0.1556 -0.1222 0.1444 -0.1167 0.1722 -0.1556 0.1556 -0.1889 0.1333 -0.1944 0.1389 -0.1667 -0.2556 -0.1722 0.2056 0.1333 -0.1944 -0.1556 -0.2111 -0.1444 -0.1222 0.1833 0.1722 -0.1556 0.1667 -0.2167 0.2056 -0.1556 0.2222 0.1944 -0.1444 0.2389 0.2000 0.1056 0.1444 -0.1167 0.1167 0.1111 0.1944 -0.1889 -0.1444 -0.1500 -0.1722 -0.1611 -0.2444 -0.1333 0.2333 -0.2333 -0.1556 -0.2222 -0.1278 0.1556 -0.1167 -0.3000 -0.2056 -0.1778 0.1667 -0.1167 -0.2111 -0.1833 0.1167 -0.2889 -0.0833 -0.3000 -0.2611 0.1167 0.1944 -0.3000 -0.1222 -0.1833 -0.1556 0.1000 -0.2556 0.1389 -0.1444 0.1611 -0.1556 0.1056 -0.1167 0.2056 0.1056 -0.1167 0.2167 -0.1444 0.1278 -0.1222 -0.2000 -0.1444 0.1000 -0.3056 0.2056 -0.1167 0.1333 -0.0889 -0.1167 -0.1278 -0.1333 -0.1444 -0.2111 0.0889 -0.0889 -0.1333 0.0889 -0.0667 0.1556 -0.1556 0.1389 -0.1278 0.1167 0.0889 0.1222 -0.3167 -0.1611 -0.1444 0.1278 0.1222 0.1278 -0.2444 -0.1667 0.1833 -0.1722 -0.1667 -0.2111 -0.2611 -0.2667 -0.1500 0.3000 0.1389 0.2611 -0.2000 -0.1000 -0.1389 -0.1833 -0.1111 0.2333 0.1389 -0.1611 -0.1444 0.1167 -0.2111 0.1500 0.1667 -0.1889 -0.1444 0.1000 0.1167 0.1889 -0.1833 -0.1333 0.1778 -0.1389 -0.1167 -0.1056 -0.1722 -0.1889 0.1389 -0.1167 -0.1444 0.1278 0.1333 0.1833 0.1333 -0.1722 -0.1000 0.1056 0.1889 0.1389 0.2389 -0.1611 -0.2000 -0.1611 0.1944 -0.1500 -0.2333 -0.1222 0.2167 -0.1278 -0.1722 0.0833 -0.2056 -0.0944 0.1167 0.1444 -0.1944 0.1722 0.1278 0.1222 0.1278 -0.2056 -0.2056 -0.1944 -0.1111 -0.2889 0.1778 -0.1944 0.1556 -0.1444 -0.1111 0.1833 -0.1444 0.0778 0.3333 -0.3056 -0.1222 0.1556 -0.1667 0.1000 -0.1278 0.1722 0.1222 0.1778 -0.1000 0.1333 -0.1167 -0.1222 0.1778 -0.2778 -0.1056 -0.1333 -0.2500 0.1278 0.1222 0.2056 -0.1500 -0.1444 -0.1611 0.1889 -0.2056 0.1611 -0.1778 0.1333 0.1444 0.1167 0.1778 -0.0944 -0.1778 -0.1111 0.1278 0.1611 -0.1500 -0.1778 -0.1611 -0.1611 0.1778 0.1500 0.1778 0.2444 -0.1167 -0.1611 0.1389 -0.1556 -0.2056 -0.1222 -0.1778 -0.0889 0.0889 -0.2556 -0.1722 0.1944 -0.1278 -0.1556 -0.1611 0.1278 0.1056 -0.1611 -0.1444 0.3278 0.2278 0.0944 -0.1278 -0.1389 0.1167 0.2056 -0.1611 0.1667 0.1167 -0.1500 0.2778 0.1333 0.1278 0.1444 0.0944 0.1000 0.1667 0.1000 -0.1611 0.3500 -0.0778 0.1444 -0.1667 0.1500 -0.1278 -0.1278 -0.2056 -0.1556 0.1556 -0.1667 0.2111 -0.1000 -0.1944 -0.2000 0.1722 0.0889 -0.1944 0.1500 -0.1778 -0.1278 -0.1167 0.0889 0.2167 -0.1611 0.1333 -0.1278 -0.1389 0.2389 0.1444 -0.2278 0.1944 0.1333 0.1222 -0.1500 0.1500 -0.1500 -0.1611 -0.1111 0.2333 -0.1889 0.1111 0.1278 -0.1056 -0.1111 -0.1278 0.2500 -0.1833 0.1333 -0.1500 -0.1111 0.1611 0.1222 0.1000 -0.2722 -0.2889 -0.1222 0.1944 0.1000 0.1167 0.1278 -0.1389 0.1833 0.1889 0.1056 -0.2278 -0.2111 -0.2944 -0.2222 -0.2611 -0.0944 -0.2722 -0.1556 -0.1111 0.2333 -0.1000 0.1500 -0.1667 0.1556 -0.2389 -0.0944 0.1889 -0.0944 -0.1222 -0.1944 0.1056 -0.1333 0.1778 0.1222 -0.1667 -0.1222 -0.1667 0.2278 0.0944 0.1611 0.1778 0.1833 -0.2167 -0.1722 -0.2000 0.2944 0.1444 -0.2056 -0.1167 0.0944 -0.1500 -0.1611 -0.1833 -0.1722 -0.1111 0.0889 -0.1722 -0.1444 -0.1833 -0.1167 0.1556 -0.2944 -0.1333 0.2389 0.1944 0.1722 0.2000 -0.1833 0.2111 -0.2056 0.1500 0.2556 0.1722 0.1667 0.1000 0.1389 -0.2556 0.2944 0.0889 -0.0833 0.1889 -0.0944 -0.1611 -0.1222 -0.1611 -0.1167 0.1222 -0.1722 0.1389 -0.2000 -0.2778 -0.1111 -0.1278 0.1444 -0.1444 0.1444 -0.2389 0.1722 0.1556 -0.1222 0.1056 0.1222 -0.1056 -0.1444 0.1000 0.1500 -0.0889 -0.2444 0.1111 -0.2833 -0.1778 0.2556 -0.1444 0.1667 0.1000 0.0778 0.0778 -0.1611 0.2222 0.1000 0.1556 -0.1444 -0.2611 -0.1611 -0.1000 0.1389 -0.2500 0.1444 -0.1333 -0.1444 -0.1722 -0.1056 0.3167 0.1722 -0.2333 -0.1722 -0.1944 0.1056 0.2889 0.2833 -0.2333 0.1722 -0.1833 0.1667 -0.1333 0.2222 0.1222 -0.1056 0.1833 0.1889 -0.1778 0.1833 -0.2611 0.0889 0.1722 -0.1833 0.1722 0.1056 -0.1000 -0.1056 0.2278 0.1611 -0.3167 0.1889 -0.1444 0.1833 0.0778 -0.0778 0.1500 -0.1389 -0.1944 -0.2111 0.3278 0.1444 -0.1667 0.1722 -0.1167 0.1111 -0.1722 0.1389 0.1556 0.1167 -0.1444 -0.1167 -0.2389 0.1778 0.1944 -0.0722 -0.1167 0.1833 -0.1667 0.1500 -0.1111 0.1389 -0.3278 0.2667 -0.1222 -0.1500 0.1889 0.1444 -0.1667 0.1444 0.2056 0.1333 0.2389 -0.2333 -0.1556 0.1389 -0.1722 -0.1944 0.1444 -0.0889 -0.2056 -0.1556 0.1556 0.0833 -0.1500 -0.1222 -0.1556 0.2167 0.1500 0.1667 0.1778 0.1389 -0.2167 -0.1500 0.1611 0.0833 0.2222 0.1500 -0.1889 -0.2056 -0.2278 -0.2556 0.1056 -0.1000 -0.2111 -0.3056 0.1444 -0.1556 -0.0889 -0.1333 -0.1889 -0.1833 -0.1500 0.1944 -0.3333 -0.1500 0.1222 -0.1444 -0.1944 -0.2556 -0.0833 0.1889 0.0944 -0.1111 -0.1556 -0.1500 -0.2444 -0.2111 -0.0722 -0.1278 -0.1444 -0.2000 0.1722 0.1556 -0.0778 0.2389 -0.2000 -0.1333 0.1889 0.2056 -0.0944 0.1778 0.2278 0.2000 0.2167 0.1278 -0.2167 -0.1500 0.1944 0.1111 -0.1889 -0.1944 0.1667 -0.1278 0.2278 0.1667 -0.1111 -0.1056 -0.2111 -0.1278 0.1556 -0.1278 0.1333 -0.1222 0.1333 -0.1444 0.1111 0.1333 -0.1222 0.1667 -0.1278 -0.2167 -0.1056 0.2333 -0.1500 -0.1556 -0.2000 -0.1556 0.0778 0.1222 0.2056 -0.2333 -0.1611 -0.1167 -0.1611 0.1722 -0.2000 0.1278 -0.0833 0.0944 0.1611 0.2944 0.2611 0.1611 0.2278 0.2056 0.0944 0.1111 0.2444 -0.1111 -0.1667 -0.0722 -0.1000 0.1667 -0.1667 0.1444 -0.2222 0.1222 0.1667 0.1889 -0.1778 0.1944 0.1500 -0.2056 0.1389 -0.1389 0.1444 0.1333 -0.1222 -0.1333 -0.1889 0.1333 -0.1111 0.2000 0.1500 -0.1111 -0.1111 -0.2556 0.1556 -0.1778 -0.2167 0.1500 -0.0889 0.1611 -0.2056 -0.0889 -0.1611 -0.1722 -0.2167 0.1778 0.2944 -0.1833 0.1778 -0.1056 -0.1556 0.1500 0.2444 0.0944 -0.1278 -0.1167 -0.1111 0.1111 -0.1222 0.1722 0.2056 0.1778 0.1667 0.1556 -0.1278 0.2389 0.1222 -0.2333 -0.1667 0.2056 0.2778 -0.1667 -0.1611 0.1056 -0.1778 0.2444 -0.1889 -0.2833 -0.1056 0.1944 -0.1944 0.1000 0.1389 0.1444 -0.2000 -0.3056 0.1444 -0.1778 0.1667 -0.1611 -0.1833 -0.1389 -0.1556 -0.1944 0.1722 0.1056 -0.1722 -0.1000 -0.1000 0.1222 0.1222 -0.1389 0.2222 -0.1722 -0.2278 0.1444 -0.1500 -0.1333 -0.1333" HIT_INDICES="3 7 12 17 20 24 25 37 38 51 52 54 57 58 59 60 61 64 67 68 74 75 76 90 91 95 98 101 105 107 110 113 115 116 118 119" ES_PROFILE="-0.0056 -0.0111 -0.0278 -0.0444 -0.0389 -0.0444 -0.0167 -0.1111 -0.0833 -0.1889 -0.1611 -0.1444 -0.1389 -0.1111 -0.0833 -0.0556 -0.0278 -0.0222 -0.0167 0.0111 -0.0167 0.0111 0.0389 -0.0778 -0.0500 -0.0556 -0.0500 -0.0444 -0.0500 -0.0333 -0.0278 -0.0222 -0.0056 0.0222 0.0389 0.0667" RANK_AT_ES="50.0000" RANK_SCORE_AT_ES="1.7300"/>
  <DTG RANKED_LIST="SexDevelopmentGenesPRL_remapped.rnk" TEMPLATE="na_as_pre_ranked" GENESET="gene_sets.gmt#HP_ABNORMALITY_OF_THE_AUDITORY_CANAL" ES="-0.3360" NES="-1.2997" NP="0.1592" FDR="0.6105" FWER="1.0000" CHIP="ftp.broadinstitute.org://pub/gsea/annotations_versioned/Human_Gene_Symbol_with_Remapping_MSigDB.v7.5.1.chip" RND_ES="0.3708 0.3281 -0.2443 -0.2008 0.1794 -0.3320 0.1881 0.2142 -0.1644 0.2356 0.3668 0.1700 -0.1763 0.4150 0.2419 0.2798 -0.3889 0.2364 0.2103 0.3581 -0.3960 -0.3581 -0.2854 0.1794 0.2103 0.1217 -0.3012 0.2632 0.2941 0.3138 0.2292 0.2577 -0.2032 0.2577 0.3399 -0.2577 0.2877 -0.1486 0.1834 -0.2711 0.3834 -0.2806 0.2063 0.1708 -0.3202 0.1415 -0.3020 0.3826 -0.1874 0.2395 -0.4174 0.2032 -0.4791 -0.2047 -0.2767 -0.1889 -0.1123 0.1391 -0.3700 -0.2664 0.1526 -0.1439 0.2095 -0.2032 0.2277 -0.4103 -0.3391 -0.1684 -0.2672 -0.1660 0.1700 0.3708 0.1660 -0.3439 -0.2530 -0.1929 0.1549 0.4134 0.2269 0.3929 -0.5265 0.2577 0.1763 0.1763 -0.1423 0.2000 0.2530 0.2229 -0.2767 0.3534 0.2111 -0.2846 0.2071 0.1478 0.2609 -0.2103 -0.2269 -0.1281 0.3067 0.2364 0.2285 -0.1549 -0.3028 0.2656 0.2332 0.2545 -0.1826 0.2103 0.2158 0.2609 0.2190 0.1913 -0.2925 0.2672 -0.2324 0.2000 -0.1715 0.2316 -0.1668 -0.2767 -0.2229 -0.2585 0.2443 0.1984 -0.1613 0.2055 -0.2000 0.3826 -0.1897 0.2830 0.3794 0.2451 0.2221 0.3138 0.4308 0.2182 -0.2395 0.3794 0.2719 -0.1755 0.2316 0.1407 -0.2466 -0.2458 0.2538 0.2443 -0.2198 -0.2356 -0.2538 -0.2933 -0.1810 -0.2917 0.1542 0.2024 -0.2664 0.2577 0.2348 0.2656 0.1383 0.2791 -0.2119 -0.2308 0.2506 0.1913 0.3921 -0.3051 -0.2158 0.3391 0.2285 -0.2063 -0.2696 0.2190 0.2830 0.5051 0.2435 -0.1842 0.1921 -0.1289 0.2229 0.3154 -0.3889 -0.2964 0.3502 0.1462 -0.2395 0.2024 -0.3668 -0.3660 0.1858 -0.1715 -0.2443 -0.3012 -0.1913 -0.3107 0.3281 -0.1439 -0.2008 -0.4134 -0.3020 -0.3304 -0.3281 0.2403 -0.2767 0.2980 -0.2095 -0.2182 0.3107 0.1834 0.2783 -0.2458 0.1889 0.1676 0.2348 -0.3051 -0.4316 -0.2000 0.3573 -0.1921 -0.1597 0.5360 0.3233 -0.2640 -0.2443 0.3020 -0.6356 -0.1960 -0.1154 -0.2245 -0.2174 0.2111 0.2530 -0.2158 0.3494 0.3360 -0.1929 -0.2071 -0.3178 0.4917 -0.1621 -0.2095 -0.3526 -0.2798 0.1123 0.2277 0.3439 -0.3447 0.1700 0.1984 -0.2798 0.1794 0.2672 0.1881 -0.2285 0.2071 -0.3581 -0.1138 0.2324 0.1700 -0.3146 0.2838 0.2182 -0.2364 -0.3012 -0.2656 0.1842 0.1747 -0.2063 -0.2435 -0.2538 -0.2530 0.2585 -0.1937 0.2577 -0.3360 0.2198 -0.1644 0.1723 0.3107 -0.2198 -0.2087 -0.2000 0.2411 0.3265 -0.2245 0.1494 -0.2925 0.2466 -0.2174 -0.3881 -0.3407 -0.3621 0.1494 -0.2063 0.1249 -0.2245 -0.1186 0.1968 -0.2664 -0.3012 0.2032 0.2972 -0.2142 0.2759 0.2696 0.2917 0.2719 -0.2261 -0.4435 -0.2395 0.1700 0.2490 0.3154 -0.1889 0.1755 -0.3012 -0.1771 0.1660 -0.2498 0.2087 -0.3012 -0.3613 0.3130 -0.2261 -0.2538 0.2047 0.3794 -0.1834 -0.2285 -0.2893 0.3526 -0.2482 -0.2664 0.2680 0.1858 -0.2395 0.4095 0.2182 -0.2174 0.3138 0.1700 0.3486 -0.2245 0.3613 0.1628 0.3352 -0.2458 -0.2324 0.1273 0.2111 0.2395 -0.2103 0.2174 0.2316 0.2095 -0.1881 0.1897 0.2055 0.3312 -0.2364 -0.3455 -0.2854 0.2759 0.2704 0.1794 0.2522 -0.3273 0.2704 0.3787 -0.2277 0.1763 0.2877 0.5478 0.1913 0.1597 0.2292 0.3494 0.2933 0.2854 -0.2111 -0.1763 0.2569 -0.2047 -0.2798 -0.1636 0.1802 0.4134 -0.1352 -0.2885 -0.1968 -0.2229 0.2356 -0.3312 0.3202 0.2451 -0.2206 0.4435 0.2530 0.1621 -0.4656 0.1929 0.3091 -0.2324 -0.2190 0.3004 -0.2087 -0.2759 0.2435 -0.2933 -0.2530 -0.2830 0.2174 0.3613 0.1676 0.3186 0.4229 -0.1510 -0.2530 0.2577 -0.1708 0.3613 -0.3494 -0.1636 -0.3004 -0.3439 0.2063 -0.1968 0.2743 -0.2324 0.3881 0.2142 0.2008 0.2324 0.1455 0.2854 -0.1621 0.1478 -0.1984 0.1375 -0.2783 0.3715 -0.1842 0.3130 -0.2095 0.1684 0.4221 -0.2798 0.2482 -0.3660 -0.2182 0.4964 -0.3051 0.3067 -0.4229 -0.2435 0.2798 0.2704 0.1913 0.3502 0.1589 -0.1802 -0.1613 -0.2443 -0.2174 0.2024 -0.2806 0.2798 0.2356 -0.2087 0.1889 0.2522 0.4656 0.4672 -0.1763 -0.3225 -0.3368 0.2656 0.3439 -0.3976 -0.1613 0.1858 0.2372 -0.2545 -0.2332 0.3020 -0.1668 0.1960 0.3542 -0.2150 -0.5051 0.3834 0.2704 0.3834 0.3107 -0.2111 -0.1810 0.2356 -0.4443 0.2364 0.4182 0.2229 -0.2545 -0.2000 0.2806 -0.1787 -0.4664 -0.3486 -0.2854 -0.1668 0.2972 -0.2569 0.1945 0.3455 0.1771 0.2372 -0.2696 -0.1976 0.2411 -0.2530 0.2269 0.2261 -0.2372 0.3225 -0.1755 0.1826 0.3138 0.2704 -0.1415 0.2174 -0.2545 0.2285 0.1739 0.2324 0.1755 -0.1549 0.1494 -0.1684 0.4324 -0.1636 0.2324 0.2846 -0.1534 0.2119 -0.5273 0.3099 -0.2743 0.1708 -0.1976 0.4356 -0.2111 0.2316 -0.2498 0.1470 0.1233 -0.2016 0.2103 0.5447 0.2798 0.2134 -0.3755 -0.1826 -0.2482 -0.2870 0.3099 0.1273 -0.1542 -0.1755 0.2893 -0.2308 -0.1937 0.2838 -0.3613 0.2696 -0.2190 -0.2609 0.3502 -0.2285 -0.2000 -0.3233 0.4482 -0.1628 0.2490 -0.2111 0.1739 -0.3755 0.2443 0.4229 0.2545 -0.2063 -0.3059 0.2980 -0.7217 0.2182 0.1534 -0.3652 -0.3621 0.2672 0.2783 -0.2585 0.1850 0.2569 -0.1573 -0.1573 -0.2443 0.2277 0.3130 -0.3217 -0.2893 -0.4617 -0.2221 0.3012 -0.3281 0.1881 -0.2261 0.3107 -0.3360 0.2261 -0.3265 0.1352 0.2285 0.1913 -0.2577 0.1636 0.2672 0.3360 0.3787 -0.3542 -0.1486 0.3004 0.1850 -0.2719 0.3700 0.2134 0.1534 -0.4704 -0.1581 -0.3004 -0.2324 0.1960 -0.2957 -0.1976 -0.3391 0.1921 -0.3043 0.2925 0.3502 0.1581 0.3217 0.1202 0.2846 -0.3360 0.2830 0.1889 0.2308 0.2798 0.2640 0.2332 -0.2751 0.1455 -0.3976 -0.2838 -0.2245 0.3407 -0.3486 -0.1897 0.2925 -0.3146 -0.2277 0.3020 -0.1668 -0.1360 0.1526 -0.2625 0.2008 -0.1874 0.3502 -0.1755 -0.2403 -0.2957 0.3739 0.3107 0.2158 0.2530 -0.2150 0.4348 0.2625 0.3407 0.2719 -0.2277 0.2206 0.2957 -0.2324 -0.2498 0.2435 0.2245 0.3794 0.2798 -0.2277 -0.3312 0.3107 0.2071 0.5265 0.2466 0.4917 0.2530 -0.2451 0.4134 0.2316 -0.1391 -0.1652 -0.3059 -0.2838 -0.2704 -0.2838 0.2316 0.3186 -0.1771 0.2846 -0.2095 -0.2198 -0.3265 0.2403 0.1763 -0.2680 -0.4870 0.2538 -0.2277 0.2237 0.2870 -0.3589 0.2838 -0.3059 -0.2087 0.4016 -0.3028 0.2538 -0.2609 -0.2925 0.2759 -0.2063 0.3708 -0.1802 -0.2854 -0.2229 -0.1526 -0.3802 0.4134 -0.2538 0.2664 -0.3067 -0.2704 0.2458 0.1352 0.2269 -0.3486 0.2530 -0.1858 0.2182 -0.2435 -0.2980 -0.2609 0.2308 0.2198 -0.1913 0.2190 0.5881 -0.1542 -0.2071 -0.2047 -0.1984 0.3273 -0.1589 0.2522 -0.2435 -0.1273 -0.2063 -0.1818 0.4751 -0.2372 -0.1842 0.2759 -0.2593 0.2269 -0.3794 -0.2830 -0.3312 -0.2656 -0.1834 -0.5059 0.2443 -0.1834 -0.3668 0.1573 0.3881 -0.3447 0.3676 0.2664 0.2285 -0.2285 0.2617 -0.1960 -0.1834 0.2925 0.2719 0.3059 0.1826 0.3067 0.3794 0.3407 0.2759 -0.3573 0.2087 0.2617 0.3842 0.2308 0.1209 0.2593 0.4008 0.2372 0.2917 0.2285 0.2933 0.1644 0.3154 0.1320 -0.2498 0.1968 -0.2277 -0.2877 0.2625 -0.2672 0.2324 0.2522 -0.3059 -0.3478 0.3265 -0.1929 0.2830 0.3968 -0.2285 -0.3889 -0.1929 0.3217 0.1929 0.2798 0.1826 0.3621 -0.4356 -0.2451 0.1874 0.3012 -0.2458 0.2372 0.2530 0.1494 0.1510 0.3138 0.2032 0.2506 -0.3842 0.2585 0.1858 0.2190 0.2063 -0.2751 0.2324 -0.2451 -0.3700 -0.3526 -0.2530 -0.2680 0.1462 0.4190 0.1881 -0.1652 0.3676 -0.2190 0.2838 -0.1874 0.2285 -0.3542 -0.4577 0.1723 0.3028 0.1510 -0.2569 -0.2285 0.2032 -0.2585 0.2395 0.2830 -0.3059 -0.2672 0.2142 -0.2261 0.2877 -0.4625 0.3439 -0.3051 0.3573 -0.1929 -0.1787 -0.2545 -0.2142 0.1621 0.2617 0.2664 -0.3447 0.3130 0.3747 -0.2798 0.2111 -0.2885 0.2190 -0.2672 0.2751 -0.2696 -0.1850 0.2103 0.2538 0.1233 -0.3589 0.3526 -0.2656 0.2245 0.1810 -0.3526 -0.1739 0.2664 0.2229 -0.1787 0.2261 -0.2751 -0.2964 -0.3368 -0.2933 0.1399 0.4103 -0.3273 0.2877 -0.2190 -0.1881 -0.3091 0.3202 0.2743 0.1842 -0.1881 -0.3534 0.2625 0.2316 0.1391 -0.2577 -0.2229 -0.2569 0.2269 0.2625 0.2577 -0.2783 0.1881 -0.1668 0.1534 0.4103 -0.3067 0.2451 -0.2458 -0.1976 0.2261 -0.3312 -0.2711 0.2711 0.3012 0.1621 0.1636 -0.2609 -0.2972 -0.1407 0.3399 0.2292 -0.2854 0.2087 -0.2538 -0.1984 -0.2198 -0.3763 -0.3913 -0.1921 -0.2308 -0.3273 -0.2221 -0.2348 0.2522 -0.1897 0.2221 0.2680 -0.3399 0.2877 0.2411 -0.2063 -0.2269 0.3099 0.3107" HIT_INDICES="19 33 60 73 76 94 104 108 116 117 118" ES_PROFILE="-0.0743 -0.0964 -0.2316 -0.2451 -0.1715 -0.2285 -0.2158 -0.1510 -0.1209 -0.0300 0.0609" RANK_AT_ES="72.0000" RANK_SCORE_AT_ES="0.1000"/>
  <DTG RANKED_LIST="SexDevelopmentGenesPRL_remapped.rnk" TEMPLATE="na_as_pre_ranked" GENESET="gene_sets.gmt#HP_ABNORMALITY_OF_THE_ABDOMINAL_ORGANS" ES="-0.2024" NES="-1.2968" NP="0.1335" FDR="0.6134" FWER="1.0000" CHIP="ftp.broadinstitute.org://pub/gsea/annotations_versioned/Human_Gene_Symbol_with_Remapping_MSigDB.v7.5.1.chip" RND_ES="0.0833 0.1548 0.1071 -0.1071 -0.1548 -0.1071 0.1667 0.1548 -0.1310 -0.1786 -0.2857 0.1548 0.1548 0.2143 0.3333 0.1310 -0.0833 0.1190 0.1310 -0.2143 -0.0714 0.1071 0.1786 -0.1667 -0.1905 -0.0714 0.2619 -0.1310 0.1071 -0.1667 0.1071 0.2143 -0.1310 0.1190 0.1310 0.2024 -0.1429 0.1310 -0.1429 -0.1310 -0.0952 0.1190 0.2262 -0.1310 -0.2024 0.1786 -0.1071 0.1429 0.1429 0.1905 0.1429 -0.0833 0.1786 0.1071 0.1429 0.1905 0.1071 -0.1548 0.1190 -0.1190 0.1071 -0.1786 -0.1429 -0.2024 0.1310 0.1667 0.1071 0.1905 0.2857 -0.1310 0.1548 -0.2024 0.2262 0.2024 0.1667 -0.1190 0.3571 -0.1429 0.1190 -0.1786 -0.1190 -0.1310 0.2143 -0.1310 0.1190 0.1310 0.1429 0.1310 -0.2262 0.0952 -0.2024 0.1548 -0.2024 -0.1310 0.1667 -0.2738 -0.1310 0.1905 0.1786 0.1190 0.2381 0.1310 0.1190 -0.1905 0.0833 -0.0952 -0.1071 0.1071 0.0714 0.1548 -0.1548 -0.0952 0.1786 0.2857 -0.2262 0.1429 -0.1429 0.2024 -0.1190 -0.1548 0.1190 -0.1667 -0.0833 -0.1905 0.0952 0.2381 0.1905 0.0833 0.2500 0.2738 0.1429 0.1310 -0.1667 -0.2143 0.2024 0.2262 -0.2024 0.1429 -0.1667 0.1310 -0.2143 -0.1310 -0.1667 -0.1310 0.0833 -0.2024 0.1071 0.1905 0.1190 0.1548 0.2024 -0.2024 0.2738 -0.1548 0.1071 0.2381 -0.2500 0.1429 -0.1190 0.1786 0.1071 -0.2500 -0.1310 -0.2024 0.1548 -0.1548 -0.1310 -0.1071 -0.1190 0.1190 0.1190 -0.1310 -0.2738 -0.1071 -0.1429 0.2143 -0.1667 0.1429 -0.2143 -0.1071 -0.0952 0.2024 0.1429 0.1429 -0.1548 0.1310 0.2381 -0.1190 0.1548 -0.1905 -0.0714 0.1786 -0.1190 0.3214 -0.1429 0.1190 0.1310 -0.1310 -0.1071 -0.1190 0.2143 0.1190 -0.1548 0.1310 0.0833 -0.1310 0.2024 -0.0833 0.1905 0.0952 -0.2738 -0.1071 0.2262 0.1310 0.2381 -0.2143 0.2619 -0.1429 0.1190 0.2262 -0.0952 -0.1548 -0.1786 0.1548 0.1071 -0.1905 0.1548 -0.1071 -0.1905 -0.1429 0.3095 -0.2024 0.1071 -0.1429 -0.1786 0.0952 0.1071 -0.1429 0.1905 -0.1310 -0.2619 0.1429 0.1310 -0.0714 -0.1786 -0.1905 -0.1310 -0.1429 -0.0952 0.1190 -0.1429 -0.1310 0.1190 0.1667 0.1905 -0.1786 -0.1190 0.3452 0.1190 0.1310 -0.0952 0.2738 -0.0952 0.1190 0.1667 0.1548 0.0952 0.1190 0.1786 -0.1071 0.0833 0.1071 0.1905 0.1905 0.1667 -0.2143 0.2143 -0.1905 0.1786 -0.0833 -0.2024 -0.3333 0.1190 -0.1667 -0.1310 0.1071 0.2262 -0.1071 -0.2024 0.1905 0.2143 -0.0952 -0.1548 -0.1548 -0.1786 0.2500 -0.0952 -0.1905 0.1786 -0.1905 -0.1429 0.1190 -0.0833 -0.1786 -0.1667 -0.1786 0.2976 0.1190 0.1071 -0.1429 -0.1190 0.1429 0.1429 -0.1667 0.1548 0.1429 -0.1071 0.1905 0.1071 0.1667 -0.1429 -0.2143 0.1667 0.0952 0.1667 0.0952 -0.1905 -0.0952 -0.2738 0.1667 -0.1071 0.0952 -0.1190 -0.1905 -0.1071 -0.0952 0.1310 -0.1429 -0.1667 -0.1429 0.2262 -0.1667 -0.1429 0.2262 0.2024 -0.1905 -0.0952 0.1071 0.1071 -0.0952 0.1548 0.1310 0.1071 0.2143 0.1429 0.2024 0.2143 0.2024 0.1310 -0.1190 0.2619 0.0714 -0.1548 0.1667 0.1548 0.1310 0.2024 -0.1786 0.1429 0.1786 0.2024 0.1786 -0.1667 0.1429 0.3095 -0.1548 -0.1429 0.1190 -0.1548 0.1310 0.1905 -0.1786 0.1190 -0.1429 -0.1190 -0.2024 0.0833 -0.1429 -0.1071 -0.1310 -0.1548 0.2143 -0.1190 0.2024 -0.0952 -0.1548 0.1548 0.1310 0.2024 -0.1429 -0.1667 -0.1190 0.1190 -0.2024 -0.0952 0.1071 -0.1310 -0.1071 -0.1310 -0.1905 0.1548 0.1905 0.1429 -0.1310 -0.1071 -0.0952 0.1429 -0.2024 0.1429 -0.2619 -0.1071 -0.2024 -0.0952 -0.1310 0.1429 -0.2619 -0.1786 -0.1548 0.1786 0.1786 -0.0952 -0.1429 0.1429 0.1786 0.2143 -0.2262 0.1190 0.1905 0.1548 -0.2024 0.1190 -0.1905 0.1310 -0.2143 0.2143 -0.2619 0.2262 -0.1548 0.1071 0.2143 0.1071 0.1071 -0.1071 -0.1190 -0.1786 0.1429 0.1905 0.1429 -0.0833 0.1071 -0.2500 0.2143 0.1190 -0.1667 0.0952 -0.1310 0.1310 -0.1429 0.1429 0.0714 0.2143 -0.2024 -0.2500 -0.1786 0.1905 -0.0833 0.1190 -0.1071 0.3095 -0.1310 -0.1190 0.1071 0.1429 0.1429 -0.1429 -0.2381 -0.1548 0.1310 -0.1548 -0.2024 0.2143 -0.1190 0.0952 -0.1786 -0.1190 0.1786 -0.1310 0.1190 -0.2262 0.1071 -0.1071 0.2143 -0.1667 -0.1548 0.0952 0.1667 0.0714 0.1190 0.1190 0.0833 0.1429 0.1190 -0.1429 0.2024 -0.1905 0.1310 0.1310 -0.1310 -0.1548 0.1667 0.2262 -0.1786 0.2143 -0.1190 0.0833 0.1310 -0.2500 0.1667 -0.0952 0.2619 -0.1190 0.1190 0.1667 0.1429 0.1310 0.2024 0.0833 -0.0833 0.1429 -0.1310 0.1310 -0.1548 -0.1786 0.1548 -0.1190 0.1548 0.1429 0.1190 0.1190 0.1786 0.1548 -0.1905 -0.2500 -0.1667 -0.1071 0.2143 -0.2500 -0.0952 0.0833 -0.1310 0.1190 -0.2381 -0.1310 -0.1190 -0.2500 -0.0952 0.1786 -0.1548 0.1786 0.1548 0.2143 0.1667 0.2381 0.1071 0.2262 -0.2024 0.2381 -0.1667 0.1548 -0.1310 -0.1905 0.2976 -0.1429 0.1190 -0.2500 -0.1310 0.2381 0.1786 -0.1310 -0.1667 -0.0714 0.0833 -0.1786 -0.2143 0.1548 -0.1548 -0.0952 -0.1190 -0.0714 -0.0952 0.1310 0.1190 0.1310 -0.2262 -0.1429 -0.1548 0.1071 0.1786 0.2024 0.1548 0.0714 -0.1905 0.1190 0.1548 0.2024 -0.1310 0.1310 -0.0952 -0.1429 -0.1190 -0.1667 0.2024 -0.0952 0.2381 0.2024 -0.1548 0.1548 -0.1429 -0.1190 0.1429 0.1548 0.1190 -0.1786 -0.1071 -0.1429 -0.1667 -0.1786 -0.0952 0.1190 0.1310 -0.2381 0.1190 0.1190 0.1071 -0.1310 -0.1429 0.1190 0.1310 0.1429 -0.2024 0.1905 -0.1310 0.2024 0.0952 0.2262 -0.2500 0.1429 -0.1429 -0.2500 0.1667 0.1429 -0.1548 -0.2500 -0.1190 -0.0833 -0.1548 -0.1548 -0.0952 -0.1667 -0.1548 0.1429 0.1071 -0.1786 -0.2024 0.2738 0.2381 0.1071 0.1667 -0.1429 0.1310 0.2500 -0.1071 0.1548 -0.1190 0.1905 -0.2381 -0.1310 0.1905 -0.1310 -0.1310 -0.1071 0.1310 0.1905 0.1667 0.1071 -0.1429 -0.2500 -0.1071 0.1310 0.2619 -0.1429 -0.1190 0.1190 0.1548 -0.1905 0.1071 0.1429 -0.1429 -0.1786 0.2262 0.1071 0.1429 -0.1667 -0.1786 0.1905 0.1190 -0.1667 -0.0952 -0.2024 0.1310 -0.1071 -0.1310 0.0952 0.1310 0.1786 0.1548 -0.1071 0.0833 0.1310 0.0714 -0.1786 -0.2024 0.1667 -0.1310 0.0833 -0.0833 0.2143 0.1786 -0.2262 0.1786 -0.1429 -0.1786 0.1190 0.0952 0.1548 0.1310 -0.2024 -0.1071 0.0833 -0.2619 -0.1310 -0.2857 0.1310 -0.1548 -0.1905 0.1190 -0.1905 0.0833 0.1190 -0.1310 -0.2143 0.0833 -0.1786 0.1071 -0.1548 0.1310 0.1071 -0.1786 -0.1667 0.0952 0.1310 0.1548 -0.2143 -0.1905 0.1429 -0.1071 0.1548 -0.2619 -0.1310 -0.1667 -0.1071 -0.0952 0.2262 -0.1190 0.1905 0.1548 0.0952 0.1071 -0.2262 0.1548 -0.1429 -0.1190 -0.2262 0.1667 0.2024 0.1786 0.1548 0.2143 0.1071 0.2024 -0.1310 -0.1190 0.1548 0.2262 -0.1667 -0.1548 -0.2262 0.1548 0.1548 0.1190 -0.1190 0.1548 0.1310 0.1786 0.1548 -0.1310 -0.1071 0.0833 -0.1071 0.1786 -0.1786 0.1667 0.1429 0.1548 -0.1071 -0.1548 -0.2024 0.1190 -0.1071 0.1667 -0.2857 0.2024 0.0952 0.1548 -0.0952 -0.2143 -0.2262 -0.1310 0.2381 -0.1429 0.2143 0.1429 0.1071 0.1548 -0.1905 -0.1429 -0.1548 -0.1310 0.1429 -0.1667 -0.1190 -0.2024 0.1667 -0.2381 -0.1667 -0.1548 -0.1786 -0.0952 0.0833 0.0952 0.1429 0.1071 0.0714 -0.2500 -0.1786 0.2738 -0.1310 -0.1786 -0.1548 0.1071 -0.2143 -0.1310 0.2381 0.3095 -0.1786 -0.1548 -0.2500 0.1310 -0.1429 -0.1429 -0.1310 0.1905 -0.0833 0.1548 -0.3214 0.1071 0.1071 -0.1905 -0.1190 0.1429 -0.1429 -0.2976 0.1071 0.1429 0.2143 -0.1667 -0.2381 -0.1786 0.1190 -0.1667 0.1190 0.0833 -0.1667 -0.1667 -0.0952 -0.1548 -0.0952 0.2262 0.1190 -0.1905 0.1190 0.1786 0.1310 0.1667 0.1310 0.3571 -0.1429 0.2857 0.1310 -0.1190 -0.1548 -0.0833 -0.1548 -0.2381 0.1071 0.1548 0.0952 -0.0952 0.1190 -0.2024 -0.1786 0.0714 -0.1429 0.2143 0.2024 0.1548 0.1310 -0.1786 -0.2738 -0.0833 -0.1071 -0.1071 -0.1905 0.1310 0.0714 0.1190 -0.1905 -0.1071 0.1548 0.1667 -0.1429 0.2619 0.0952 0.1310 -0.1071 -0.1667 -0.2619 -0.1429 -0.1429 -0.0714 -0.1310 0.1429 0.1190 -0.0833 -0.1429 -0.1310 -0.2262 0.1786 -0.1667 0.1905 -0.1548 -0.1310 0.1429 -0.1786 0.2262 0.2143 0.1429 -0.2143 -0.1190 -0.1905 -0.1667 0.1310 0.1429 0.1071 -0.1071 0.1429 -0.1548 0.1190 0.1071 0.1429 -0.1667 0.1667 0.1310 0.1429 -0.1667 -0.2024 0.1786 0.2976 0.1190 -0.1905" HIT_INDICES="4 5 13 14 15 27 34 38 39 40 43 44 47 48 49 50 51 52 54 57 60 66 68 69 75 76 79 81 83 88 89 90 92 97 99 100 102 105 109 114 118 120" ES_PROFILE="-0.0238 0.0000 -0.0595 -0.0357 -0.0119 -0.1190 -0.1667 -0.1786 -0.1548 -0.1310 -0.1310 -0.1071 -0.1071 -0.0833 -0.0595 -0.0357 -0.0119 0.0119 0.0238 0.0238 0.0238 -0.0119 0.0000 0.0238 -0.0119 0.0119 0.0119 0.0238 0.0357 0.0119 0.0357 0.0595 0.0714 0.0476 0.0595 0.0833 0.0952 0.0952 0.0833 0.0595 0.0476 0.0595" RANK_AT_ES="37.0000" RANK_SCORE_AT_ES="5.8300"/>
  <DTG RANKED_LIST="SexDevelopmentGenesPRL_remapped.rnk" TEMPLATE="na_as_pre_ranked" GENESET="gene_sets.gmt#HP_ROD_CONE_DYSTROPHY" ES="-0.3202" NES="-1.2923" NP="0.1663" FDR="0.6198" FWER="1.0000" CHIP="ftp.broadinstitute.org://pub/gsea/annotations_versioned/Human_Gene_Symbol_with_Remapping_MSigDB.v7.5.1.chip" RND_ES="0.1316 0.2105 -0.3246 0.1447 0.2675 0.2237 -0.2237 -0.1798 -0.2193 -0.2632 -0.1886 -0.2193 0.3158 -0.2500 0.1491 -0.2018 0.2018 -0.3158 0.2237 0.1842 0.1798 0.3860 0.1711 0.3640 0.1930 -0.2675 0.2763 -0.2895 0.1754 -0.1886 -0.2281 -0.4386 -0.3333 -0.2105 -0.2807 -0.2018 0.2807 0.1184 0.2719 0.2456 0.1579 -0.1886 0.2895 0.3728 0.1974 -0.1711 -0.1798 -0.2675 -0.2895 -0.2105 0.3158 -0.1886 0.2719 -0.2237 -0.2939 -0.2105 -0.1886 -0.2105 0.3860 -0.2500 -0.4342 -0.2588 0.2061 0.2939 -0.3246 0.1886 -0.2939 0.3026 0.2544 0.2193 -0.1974 0.3114 0.2456 0.1711 0.2456 -0.1886 -0.2719 0.1360 -0.1579 -0.1316 0.2193 0.2018 0.2632 -0.1228 -0.2149 -0.1930 0.2807 -0.3289 -0.2719 0.1842 -0.4167 -0.2237 0.1623 -0.3553 -0.2895 0.2193 0.1360 -0.2105 -0.1754 -0.1579 0.2500 0.1579 0.4342 -0.1711 -0.3947 0.1974 -0.2149 -0.2018 0.2281 -0.1667 0.3684 0.3246 0.1447 -0.2456 0.2368 -0.1930 -0.2500 -0.2325 -0.1886 -0.2018 -0.1930 -0.2368 -0.2675 -0.1974 0.2149 0.2325 0.2719 0.3509 -0.2412 -0.2456 0.2149 -0.1623 0.2895 0.2281 -0.1491 0.2237 -0.2368 -0.1886 0.1754 -0.2500 0.2193 0.4386 0.4254 -0.2807 0.2500 0.1842 -0.3289 0.2325 0.1404 0.1316 0.3070 0.4167 0.2851 0.2544 -0.3289 0.2939 0.3333 0.3728 -0.3421 -0.3114 0.2500 0.1447 -0.2325 0.2851 0.2061 0.3333 -0.3377 -0.2237 0.1886 -0.2018 -0.2456 -0.1667 -0.2675 0.1491 -0.2632 -0.2237 0.2149 0.2193 0.3377 0.2632 0.2456 0.4518 -0.3421 -0.3772 -0.2412 0.3509 0.3509 0.2237 0.2105 -0.2763 0.3289 0.2018 0.2105 -0.2325 0.1930 0.2675 -0.1667 0.2061 0.1886 0.2193 0.1447 0.1272 -0.2544 0.3421 -0.1316 0.2895 0.1974 -0.2368 -0.2018 -0.2500 -0.1842 0.2588 0.1974 -0.2588 0.2500 0.2851 -0.1491 -0.1623 0.1228 0.2237 -0.2105 0.2105 -0.1623 0.2412 0.2018 0.1798 -0.2675 -0.1623 -0.2939 0.2544 0.2105 0.1842 -0.2018 0.4167 -0.3377 -0.2588 0.2368 -0.4693 0.2632 0.1930 0.3026 0.1579 0.1886 -0.4342 0.3070 -0.2193 0.2325 -0.2719 -0.3246 -0.1535 0.1404 0.2982 0.1798 -0.2281 0.1798 0.2588 0.3509 0.2193 -0.4298 -0.1886 0.2105 -0.1711 -0.1140 0.2939 -0.4035 0.1316 -0.2368 -0.3026 -0.1535 0.1886 0.2018 0.1754 0.3158 0.1272 0.2193 0.2018 -0.1711 -0.2061 -0.1974 0.3289 0.3070 0.1930 0.2149 -0.1930 -0.2018 -0.2237 0.3202 -0.1974 -0.2412 -0.2675 -0.2281 0.2018 -0.2237 0.1579 0.2456 -0.2237 0.2675 -0.1842 -0.3421 -0.3816 -0.4298 -0.2368 0.4123 0.1535 -0.1754 0.2500 0.2982 0.2061 -0.2193 0.2281 0.3202 -0.2763 -0.2500 -0.2193 0.2895 -0.3465 0.1667 -0.2500 0.1272 0.2763 -0.3377 -0.1974 -0.2763 -0.1754 -0.1447 -0.1930 0.2763 0.2719 0.3289 0.1711 -0.1579 0.1667 0.1754 -0.2675 0.2632 -0.2456 -0.1096 -0.3333 0.1974 0.1272 -0.2368 0.2281 0.3377 -0.1974 0.1886 -0.2895 -0.3202 -0.1447 -0.2412 0.1930 -0.1754 0.2193 -0.2061 0.2281 0.2632 -0.2018 -0.3684 0.1491 -0.3684 -0.1140 0.2412 -0.2325 0.1579 0.1930 0.2018 0.2368 0.2105 0.4825 -0.2237 -0.3114 -0.1667 0.6360 0.2193 0.2281 0.2675 -0.2193 0.1974 0.2763 0.2719 0.2675 0.3816 0.3596 0.3026 0.3070 0.2237 -0.3553 -0.2149 -0.2325 -0.2939 -0.3509 0.1842 0.2939 0.1228 0.1491 0.3377 -0.4298 -0.3158 -0.3070 0.1930 -0.1667 0.2763 -0.1842 0.2281 0.1491 -0.3377 0.2544 -0.2368 0.1360 0.2149 0.3246 0.4561 0.2719 0.2588 0.3596 -0.2325 -0.2281 0.2763 -0.3026 -0.3246 -0.2500 0.1886 0.3114 -0.1798 -0.2500 -0.2544 -0.3246 0.1711 0.2763 -0.1447 0.1667 -0.2544 -0.4211 0.2105 0.2018 0.2456 -0.1711 -0.3509 0.2456 -0.2325 0.2368 -0.2588 0.1316 0.1447 0.2237 0.2544 -0.2939 -0.3421 -0.2237 -0.2149 0.3158 -0.3596 -0.1930 0.1184 -0.2018 -0.1184 0.2544 -0.2895 0.1886 0.3465 -0.1711 -0.3158 0.2325 0.2675 0.1623 -0.1886 0.3114 0.2456 -0.1579 0.2982 0.2456 -0.1930 0.1798 0.2456 -0.2281 -0.1667 0.1842 0.2193 0.1798 -0.1842 -0.1930 -0.2061 0.2500 0.2237 -0.1579 -0.2105 0.2018 -0.1886 0.2500 0.4474 -0.2500 0.2851 0.1667 0.1974 -0.1974 -0.1974 0.3772 0.2237 -0.2193 -0.2018 -0.1930 0.3377 0.4518 0.1535 -0.2237 0.3991 0.1140 0.2807 0.3158 0.2939 0.1754 0.1842 0.3026 0.3684 0.2193 0.2807 0.2632 0.1798 0.2368 0.2193 0.2105 0.2325 0.1886 0.1711 -0.2412 -0.2456 -0.2851 -0.2018 0.1930 -0.2807 -0.3684 0.3421 -0.2719 -0.1228 -0.2588 0.2675 -0.2807 0.2018 0.1228 0.2018 -0.1842 0.3202 -0.2281 -0.3421 -0.3509 0.2500 0.1316 0.4912 0.3640 0.3114 -0.2105 0.2237 0.2456 0.3596 0.2939 0.2018 -0.2061 0.2763 0.1798 0.2456 -0.3509 0.2281 0.1579 -0.2368 -0.2456 0.3070 -0.2500 -0.2237 0.2675 -0.2982 -0.2105 -0.2105 -0.1404 0.4123 -0.3860 -0.2982 0.2237 -0.1272 0.2588 0.2018 0.2632 0.3070 -0.3246 -0.2456 0.1491 0.2368 0.1053 0.2325 0.2632 -0.1886 -0.1491 -0.3377 0.2763 0.1447 0.3684 -0.1886 -0.1886 -0.2061 -0.2763 0.2939 -0.1360 -0.2105 0.2368 -0.2237 0.2149 0.2719 -0.2807 0.1184 -0.1579 0.2456 -0.3465 0.2105 0.2368 -0.3728 -0.2851 -0.2763 0.4254 0.2675 0.3640 -0.3421 -0.2105 0.1798 0.2325 0.1579 -0.2939 -0.2281 0.2807 0.1798 0.2675 0.1930 0.3465 0.3860 -0.3421 -0.3596 -0.2412 -0.1842 0.2193 -0.2719 0.2325 -0.3421 0.3246 -0.3246 -0.3158 0.3114 0.2544 0.4211 0.1228 -0.2412 -0.2105 -0.2939 -0.3553 0.1974 -0.2368 0.1754 0.4386 0.1623 0.2061 0.2982 0.2456 -0.2632 0.1974 -0.2281 -0.1842 -0.3158 -0.1974 -0.2193 0.2456 0.2061 0.1667 -0.2412 0.4298 -0.0877 -0.4430 -0.2632 0.3465 -0.3596 0.2368 -0.2149 -0.3158 -0.1711 -0.2325 0.2675 -0.2237 0.2982 0.1667 -0.2368 -0.2105 -0.2325 0.3991 -0.2237 0.2895 0.2939 -0.1930 0.3553 0.1842 -0.2500 -0.1447 0.2237 0.2939 -0.1754 -0.2368 0.4035 -0.2325 0.1491 0.2412 0.3070 -0.2895 0.3246 -0.2412 0.2588 -0.3070 0.2325 -0.4737 0.1842 -0.3465 -0.1360 -0.2632 -0.3728 -0.2807 -0.1930 -0.2018 0.2368 -0.2281 -0.1754 0.2412 0.2412 -0.2193 -0.2149 0.3246 0.1886 -0.4211 0.1974 0.2544 0.1623 0.2939 0.2500 0.3991 -0.2325 -0.1360 -0.2018 -0.3421 0.2632 -0.1930 -0.2412 0.2281 0.1711 -0.1974 -0.2632 0.2982 0.3026 -0.1930 0.1930 -0.0965 -0.3596 -0.3246 0.4298 -0.2149 -0.1754 0.2281 -0.3158 0.0921 -0.2237 0.1974 0.1667 -0.3114 0.2939 -0.2719 0.2061 0.1886 -0.2237 -0.1886 0.2105 -0.4079 0.3947 -0.2675 0.2193 0.3158 -0.3860 0.3246 0.1184 -0.2851 0.1974 0.2456 0.1272 0.1272 -0.3465 0.3421 0.2281 -0.2237 -0.1798 0.3509 0.2149 -0.1667 0.2895 -0.1447 -0.2281 0.2719 0.1886 0.5526 -0.2368 0.1842 0.1579 -0.2544 0.1711 0.2675 -0.1974 0.2149 -0.2807 -0.2588 0.2895 -0.1754 0.2763 -0.3158 -0.2456 -0.2412 -0.2807 0.2675 -0.1272 0.2105 -0.2588 -0.3070 0.1930 0.1711 0.1316 0.2018 -0.2018 -0.2193 0.2851 -0.1754 0.3070 -0.2018 -0.2193 -0.3772 0.2544 -0.1798 0.1974 -0.2412 -0.2982 0.1623 0.1930 -0.1184 0.1798 0.1579 -0.2456 0.2368 -0.1360 -0.2588 -0.2412 0.2061 0.1667 0.2939 -0.1711 -0.2281 -0.2456 -0.1930 -0.2675 0.2675 0.3596 -0.1798 0.2544 0.2500 -0.2763 0.4211 -0.3202 -0.3421 -0.2588 0.4737 -0.2193 -0.2149 -0.2237 -0.3947 0.2675 -0.2500 0.2281 0.4123 0.3772 0.2193 0.1974 0.1930 -0.2851 0.2632 0.2763 -0.3991 -0.1535 -0.5351 0.1930 -0.3070 -0.2061 -0.2895 -0.3026 -0.3465 -0.2675 0.2456 0.5175 0.2675 0.2105 -0.2281 0.2325 -0.2675 0.2807 -0.1623 -0.2895 0.2281 0.2632 -0.1711 0.2456 0.1623 -0.1711 0.2675 -0.2193 0.2851 -0.2325 0.2105 0.1930 0.3421 0.2105 0.3377 0.3202 -0.2412 -0.2105 0.2675 0.2368 -0.2982 -0.2412 -0.1404 -0.2237 -0.2763 -0.2061 -0.2895 -0.4825 0.2763 -0.3070 -0.2149 -0.3202 0.2281 0.1228 -0.4123 -0.1974 0.2939 -0.2807 -0.2500 -0.3333 -0.2982 -0.2325 0.1974 -0.1491 -0.2061 0.2939 -0.2588 0.1360 -0.3596 -0.3421 -0.2939 0.2719 0.2105 -0.2325 -0.2456 0.2149 -0.4035 0.1360 -0.2632 0.1579 0.3202 -0.1579 0.2105 0.2325 0.1930 0.3333 -0.1842 0.1930 -0.1754 0.1667 0.3026 0.1798 0.1754 -0.1842 0.2018 0.3026 0.2500 -0.2763 0.1272 -0.1754 -0.3202 0.1930 -0.2237 0.2193 0.3947 0.3421 0.1798 -0.2982 -0.2895 0.1974 0.2500 -0.2193 -0.3509 -0.2544 0.1535 0.2500 0.1842 -0.2149 0.2061" HIT_INDICES="34 47 48 49 66 68 83 88 92 100 102 114" ES_PROFILE="-0.2149 -0.2368 -0.1535 -0.0702 -0.1272 -0.0526 -0.0921 -0.0439 0.0132 0.0351 0.1096 0.0965" RANK_AT_ES="46.0000" RANK_SCORE_AT_ES="2.1000"/>
  <DTG RANKED_LIST="SexDevelopmentGenesPRL_remapped.rnk" TEMPLATE="na_as_pre_ranked" GENESET="gene_sets.gmt#HP_POSTAXIAL_FOOT_POLYDACTYLY" ES="-0.3202" NES="-1.2899" NP="0.1792" FDR="0.6210" FWER="1.0000" CHIP="ftp.broadinstitute.org://pub/gsea/annotations_versioned/Human_Gene_Symbol_with_Remapping_MSigDB.v7.5.1.chip" RND_ES="-0.2149 0.3202 0.1667 -0.1623 -0.2588 -0.1754 0.2412 0.3070 0.2325 0.2763 0.1886 -0.2149 0.2237 0.1754 -0.2456 0.1316 -0.3026 -0.3465 -0.1886 0.1886 -0.2456 -0.3421 -0.2105 0.3026 -0.1930 0.2763 0.2193 -0.3377 0.2982 -0.4211 0.1974 0.2588 -0.2544 0.1798 0.2675 -0.1447 -0.3596 -0.1579 0.1798 -0.1447 0.1711 0.2544 -0.1360 -0.2675 -0.2632 -0.1842 0.2193 -0.2544 0.2325 -0.3026 0.3728 0.1667 -0.2237 -0.2412 0.1886 0.1754 -0.1579 -0.4649 0.3026 -0.3202 -0.2763 0.1491 -0.1579 -0.3904 -0.1535 0.2193 0.3421 -0.2807 0.2807 -0.1491 -0.2149 0.3509 0.2412 0.2500 0.1623 0.2105 -0.2149 -0.2061 0.1754 -0.1228 0.2412 -0.2368 -0.2500 0.2588 0.3070 -0.2544 0.3465 -0.3333 -0.2807 0.3553 0.2018 -0.1535 0.3772 -0.3640 0.4123 -0.2061 -0.1623 -0.2500 0.1842 -0.2061 0.2763 0.1842 0.2105 0.2456 0.1930 0.2456 -0.3202 0.2851 -0.2544 -0.3684 -0.3860 0.4342 -0.2632 -0.2149 0.1754 0.1535 -0.1579 0.2193 -0.1623 -0.2105 -0.3289 -0.2018 0.1842 -0.2500 -0.1535 -0.2412 -0.2281 0.2237 0.2149 0.2368 -0.2895 0.3202 -0.1930 -0.2632 -0.1754 -0.2807 -0.2719 -0.2500 -0.1447 0.2588 -0.3246 -0.1974 0.2281 -0.2763 -0.2807 -0.1272 -0.1842 0.3114 -0.1886 -0.2281 0.2763 -0.3860 -0.2939 0.1140 0.2500 0.1886 -0.2719 -0.1579 0.2807 0.2763 0.4561 0.2281 0.1623 0.2719 -0.2368 -0.2939 0.1667 -0.4079 -0.1930 0.3026 0.1842 0.2763 -0.2193 -0.2018 0.3070 0.3728 0.3684 0.1886 -0.3816 -0.2061 -0.3070 -0.2456 0.3026 -0.1930 -0.2588 0.1623 -0.2851 -0.3816 0.1140 -0.2018 0.1491 0.2105 -0.4123 0.1579 0.2149 -0.2149 -0.3202 0.2105 0.3070 0.1798 0.1667 -0.3246 -0.1798 0.2456 -0.2500 -0.1447 0.2281 0.1930 -0.2325 0.1974 0.4386 0.2456 -0.2763 0.1228 -0.2763 0.3202 0.1667 -0.2500 0.2851 0.4123 0.1930 0.2105 -0.2237 -0.3728 -0.2412 0.2500 0.3114 -0.2105 0.3553 0.4298 -0.1930 0.2456 -0.1623 -0.1711 0.3596 -0.2851 0.1404 0.1491 0.3421 0.2588 0.1447 0.1623 -0.2588 0.2368 0.2325 0.2939 0.1798 0.2588 -0.1886 0.1623 0.1798 0.2325 -0.3026 0.2281 0.2544 -0.1535 0.1579 -0.1623 0.2588 -0.2851 -0.2368 -0.2412 -0.2281 -0.2105 -0.1623 -0.2807 0.3246 0.2675 0.2500 0.1184 0.2719 0.3421 -0.3640 0.3026 -0.3509 0.2982 -0.2500 -0.2807 0.2763 0.2061 0.2632 0.4868 -0.2281 0.2675 -0.1842 0.3114 0.1535 0.1711 -0.1842 -0.3509 -0.2500 0.2325 0.2588 -0.2237 -0.1667 0.2281 -0.3772 -0.2193 -0.2018 -0.2544 -0.2719 0.3465 -0.3465 0.3202 0.1842 0.3114 0.2325 0.2588 0.1886 0.2851 -0.1974 0.4561 0.2412 0.2018 0.2544 0.5044 0.2851 0.2851 0.1316 -0.3289 0.2675 -0.1623 0.2368 0.3158 -0.1228 0.2632 -0.2939 -0.3289 -0.1798 0.2018 -0.2193 0.1535 0.2588 0.3114 0.2544 -0.2018 -0.3202 0.2193 0.2588 0.2149 0.2719 0.2018 0.1404 0.4123 0.1886 0.2763 -0.1404 0.2018 -0.2061 -0.2412 -0.4781 -0.2807 -0.2105 0.2500 0.2675 -0.1491 -0.3596 0.2281 -0.2456 -0.2325 -0.2544 -0.3509 -0.2675 -0.1930 -0.1842 0.3246 0.1842 0.3246 0.2368 -0.1711 -0.1886 -0.2281 0.2763 0.1667 0.3246 -0.2149 -0.4298 -0.2588 0.1579 0.2544 0.2719 0.3202 0.1974 0.2939 0.3070 -0.2807 0.2237 0.2193 -0.4561 0.1974 0.2456 -0.3509 -0.2368 -0.1886 0.1754 0.1754 -0.2588 0.1798 -0.1535 -0.2763 0.2281 0.1623 0.2193 0.3333 -0.1886 -0.3377 -0.2588 -0.2544 -0.2763 -0.1930 -0.2368 0.2237 -0.2763 0.2500 0.1930 0.1360 0.2061 0.3596 0.1842 -0.1579 -0.1579 -0.3333 0.2544 -0.2018 0.1667 -0.2412 -0.1798 0.2807 0.2061 -0.3289 0.2588 0.3202 0.2807 -0.2281 0.1491 0.2544 0.2061 -0.1711 0.2632 -0.2193 0.2807 0.3070 -0.2763 0.3684 0.1798 -0.3377 -0.2193 0.2281 -0.2061 0.1228 0.1930 0.2588 -0.2544 -0.1974 -0.1623 -0.3860 -0.2149 0.3947 -0.2851 0.2281 0.3596 0.1842 0.2982 0.2368 -0.3728 -0.2895 -0.2456 -0.3596 -0.2544 0.2939 -0.1447 -0.1579 -0.2412 -0.1535 0.2368 0.2632 0.2719 0.2193 0.1886 -0.2544 -0.3114 0.3465 -0.1491 0.4167 -0.3158 0.1798 -0.2368 0.2588 0.2325 0.1798 -0.3465 0.4211 0.1667 0.2412 -0.2237 0.2500 -0.1140 0.4825 0.3333 -0.3289 -0.1491 -0.1798 -0.2632 0.1579 0.1272 -0.2895 0.3816 -0.1930 -0.2018 0.2193 0.1711 0.2412 -0.3289 0.2982 -0.2193 -0.1228 -0.1623 0.1360 0.2018 0.2719 -0.3816 -0.2018 0.1711 0.1711 -0.4123 -0.3070 -0.1535 -0.2237 -0.1842 0.3026 -0.1974 -0.1535 -0.1886 0.1798 -0.3202 0.2588 0.2018 0.3421 0.2281 -0.3026 0.3246 0.2018 0.2105 0.2632 -0.3421 -0.2149 -0.2061 0.3158 -0.3202 0.1579 0.2018 -0.2061 0.2807 0.1930 0.2193 0.1491 0.2763 0.2675 -0.2807 0.2500 -0.3158 0.2149 0.3377 0.2325 0.3158 0.2193 0.2719 -0.3289 -0.3728 -0.1535 -0.1886 -0.2105 0.2895 -0.3333 0.3596 0.3640 0.2807 0.1623 0.2588 -0.2719 0.1711 -0.2675 -0.1711 0.1667 0.1798 0.2193 0.3246 0.2456 -0.2193 0.1930 -0.2325 -0.3728 -0.3509 0.2675 0.2500 0.2368 -0.2895 -0.1886 -0.2061 -0.1623 0.1754 -0.2982 -0.1930 0.3991 -0.1447 0.1579 -0.1184 -0.2281 -0.2281 -0.1404 -0.2675 0.4254 -0.1667 -0.2281 0.2456 -0.2632 0.2281 0.1798 0.1711 0.2193 0.1491 0.2368 -0.2368 -0.1316 -0.3333 -0.2018 0.1491 -0.1579 0.2237 -0.2588 0.2675 0.3289 -0.1404 -0.3728 -0.2851 -0.1447 0.1579 -0.2851 0.1667 0.2807 -0.2807 0.2982 0.4079 -0.1711 0.4035 0.1404 -0.2675 -0.3947 -0.2237 0.1447 0.2368 0.3333 0.2719 -0.1754 -0.2237 -0.2368 0.3772 -0.2193 -0.2544 0.1316 -0.1579 -0.2982 -0.1930 0.2544 0.1535 -0.3333 -0.1974 0.1798 -0.2149 0.3728 0.2895 0.1974 -0.1579 -0.1974 -0.4342 0.2895 0.3421 0.2412 -0.2807 -0.3772 0.1447 -0.1579 0.2456 0.3465 -0.2675 -0.2018 0.1447 -0.1886 0.2632 0.3816 -0.2105 -0.3158 -0.2763 0.1623 0.2061 -0.2325 -0.2939 0.1491 0.2237 0.1930 0.3202 -0.2281 -0.1798 0.1754 0.3114 0.1886 -0.2500 -0.3333 0.2982 -0.1579 0.1754 0.3421 0.3684 -0.1140 0.1886 -0.2456 0.1491 -0.2237 -0.2851 0.1272 -0.3684 -0.1754 -0.4211 -0.3596 -0.2281 -0.3202 -0.4649 0.2325 0.4386 0.1667 -0.2018 0.2719 -0.2544 -0.2500 -0.1842 0.2325 -0.1974 -0.3333 0.2368 0.1535 0.2149 0.2325 0.2325 0.2061 -0.3026 -0.2105 0.2895 -0.3728 0.1184 0.2105 0.2061 0.1886 -0.1754 -0.2368 0.2544 0.1842 0.2237 -0.1754 -0.1535 -0.1711 -0.3553 0.2149 -0.2105 0.2719 0.2018 0.1667 -0.1798 0.2412 -0.2325 -0.4386 0.2237 0.1579 -0.2895 -0.2763 -0.2105 -0.1711 -0.4561 0.2368 0.3114 0.2500 0.2061 -0.1579 -0.2018 -0.2456 0.1667 0.4298 0.2982 -0.2193 0.2456 -0.3158 0.1974 0.1974 -0.2588 -0.1974 -0.1535 0.3509 -0.3070 -0.2632 0.2325 0.1711 0.2105 0.2544 -0.2149 -0.2105 -0.2193 -0.2763 -0.3421 -0.1272 -0.2675 -0.2149 0.2544 -0.2632 0.1667 0.2500 0.1491 0.2588 -0.1974 -0.3202 -0.2018 -0.2325 0.2632 -0.1623 0.2807 0.3202 -0.2061 -0.2018 -0.2544 0.3158 -0.1535 -0.2763 -0.1667 0.2105 -0.2325 -0.2149 -0.1886 0.1842 0.1535 -0.2675 -0.2588 -0.2368 -0.1798 0.1360 -0.3816 -0.2149 -0.1930 -0.1623 -0.2500 0.2412 0.1711 0.3640 0.2500 0.2939 -0.4386 -0.1184 0.2412 -0.3333 0.2456 0.2237 0.2939 0.2939 -0.3684 -0.2368 0.1930 0.1842 0.3904 -0.3772 -0.3289 -0.2368 0.1623 0.2368 0.2412 -0.2237 0.2456 -0.2281 -0.2368 -0.1491 0.1754 0.2281 -0.3333 0.2456 -0.2939 -0.2588 0.3158 -0.1491 -0.1974 -0.2412 -0.3728 0.2325 -0.2982 -0.3684 -0.3728 -0.2105 -0.1711 0.3289 0.1228 0.3772 -0.3816 0.1798 -0.2719 -0.1228 -0.4868 -0.2763 0.2237 0.1404 -0.2149 -0.2281 0.3158 0.2281 -0.2105 -0.3596 -0.1974 0.1886 -0.2281 0.2193 0.1579 0.1930 0.1623 -0.2061 -0.4211 -0.1447 -0.1667 -0.2675 0.2412 -0.3289 0.3465 -0.1447 0.1667 0.1316 -0.2675 0.2237 -0.3070 0.1798 0.2982 0.1930 -0.2982 0.2544 -0.2018 0.1711 0.2456 -0.2675 -0.2149 -0.1272 0.1930 0.2807 0.1535 0.1711 -0.2281 0.1623 0.2807 -0.1842 0.1711 0.2061 -0.2939 0.2588 -0.2763 0.1447 -0.1667 -0.2675 -0.2544 0.2061 0.2675 0.1711 -0.2895 0.2237 -0.3158 -0.4561 0.1711 0.3553 -0.1579 -0.2895 -0.3772 0.2544 -0.2675 0.3465 -0.1140 0.1754 -0.1842 0.4430 -0.1754 0.2237 -0.3553 -0.2719 0.1272 -0.5351 0.3202 -0.2281 -0.2500 0.2763 0.1711 -0.1842 0.2105 0.1842 0.1404 -0.2193 -0.2412 -0.3596 -0.2193 0.1842 0.2237 0.2719" HIT_INDICES="34 47 48 57 61 75 79 88 95 97 104 119" ES_PROFILE="-0.2149 -0.2368 -0.1535 -0.1404 -0.0833 -0.1140 -0.0570 -0.0439 -0.0132 0.0614 0.0921 0.0526" RANK_AT_ES="46.0000" RANK_SCORE_AT_ES="2.1000"/>
  <DTG RANKED_LIST="SexDevelopmentGenesPRL_remapped.rnk" TEMPLATE="na_as_pre_ranked" GENESET="gene_sets.gmt#HP_ABSENT_TOE" ES="-0.3397" NES="-1.2864" NP="0.1453" FDR="0.6252" FWER="1.0000" CHIP="ftp.broadinstitute.org://pub/gsea/annotations_versioned/Human_Gene_Symbol_with_Remapping_MSigDB.v7.5.1.chip" RND_ES="-0.2310 0.2379 0.2793 -0.2241 0.2621 -0.3138 -0.5466 0.2069 0.1379 0.4052 -0.4431 0.4190 -0.2362 -0.2966 0.1603 -0.1586 0.4086 -0.2914 -0.1914 0.3052 0.3293 -0.2276 0.3241 -0.1845 -0.2052 -0.4500 0.1828 0.2466 -0.2483 -0.4328 0.2466 0.2534 0.2552 -0.2724 -0.2466 0.2379 -0.2483 0.5103 -0.4724 0.2948 0.2879 -0.2966 -0.3500 -0.2569 -0.4328 -0.2552 -0.3172 -0.2345 0.2310 0.2052 -0.1534 0.3121 0.3483 -0.2155 -0.1621 0.3379 -0.1983 0.2724 0.2776 0.3483 -0.3103 -0.1586 -0.2414 -0.2414 -0.3190 -0.2776 -0.2224 0.2845 -0.4379 0.5172 0.3776 0.4259 -0.1655 0.2517 -0.2483 0.2224 0.4224 -0.3293 -0.3448 0.2897 -0.2397 -0.1966 -0.1966 0.1948 -0.1517 -0.1672 0.3534 -0.2241 -0.1534 -0.3172 0.1810 0.4034 -0.2397 -0.2517 -0.2121 -0.2190 -0.1845 0.2741 -0.2500 0.2103 -0.2638 -0.1552 -0.3586 -0.4759 -0.3017 -0.2879 -0.3879 -0.3362 -0.2724 0.2397 -0.2431 0.2983 -0.2172 0.2328 0.1914 -0.3638 -0.2810 0.3362 -0.1931 0.2603 0.2759 0.2121 -0.1845 -0.4466 0.1448 0.3362 -0.3155 0.2397 -0.2828 -0.3362 -0.2707 0.3103 0.1914 0.1552 0.2241 0.3207 0.2190 -0.1724 -0.2966 -0.2397 0.2810 -0.1983 -0.1931 -0.2155 0.4655 -0.3103 -0.2276 -0.3190 -0.1569 0.1759 -0.2707 0.1500 -0.1328 0.2224 -0.1569 -0.2397 -0.2879 -0.2966 0.2500 -0.1517 -0.2776 -0.2500 -0.2328 0.5517 0.2414 -0.4586 0.4034 0.4448 -0.3810 -0.2810 0.2241 -0.2379 -0.2207 -0.1810 0.2069 -0.4466 0.2966 0.2138 -0.2190 0.2224 0.1966 -0.2172 -0.2534 -0.1845 0.2172 0.2172 0.3776 -0.2310 -0.3052 0.4241 0.3345 -0.2448 -0.3534 -0.1414 -0.3828 -0.2655 0.3845 -0.2155 0.4224 -0.2845 0.3362 -0.2966 -0.1897 -0.4414 -0.2069 -0.2931 0.2293 0.4586 -0.1500 0.1759 0.2655 -0.1931 -0.2810 0.3241 0.2569 -0.3293 -0.1759 0.1759 0.1776 -0.2052 0.4259 -0.3914 -0.1741 0.2483 -0.2707 -0.2810 -0.4069 -0.2655 0.4259 -0.2362 -0.3052 -0.2190 0.3000 -0.2690 0.3017 0.2034 -0.3017 -0.2086 -0.2190 0.2069 0.3397 0.2103 0.2638 -0.2500 -0.2276 0.2345 0.2431 0.2931 -0.2638 0.2069 -0.3155 0.2931 0.3690 -0.2362 -0.4966 -0.1897 0.4414 -0.2931 0.2690 -0.2586 0.2086 -0.2707 -0.2241 0.3293 0.2897 -0.2328 0.1293 -0.4121 0.2293 -0.2397 -0.2310 -0.2793 0.1638 -0.2017 -0.3138 -0.3448 -0.3138 -0.2638 0.2310 0.2707 -0.1793 0.2224 0.3103 0.1810 -0.2655 0.3638 -0.2414 -0.3500 0.3552 0.1466 -0.2276 0.2086 0.1552 0.2345 -0.3914 -0.1672 -0.2655 -0.1793 -0.3397 -0.2017 -0.1724 -0.1948 0.3414 0.2586 -0.2931 0.4207 -0.1655 -0.1966 0.2845 -0.2069 -0.3621 -0.2931 -0.2259 0.2879 0.3483 -0.1966 0.2672 0.2983 -0.1466 -0.3362 -0.3017 0.2655 0.1397 -0.2448 -0.2534 0.2259 -0.3431 0.1931 0.2103 0.3362 0.4603 0.3103 0.3121 -0.3172 0.2828 0.3034 -0.1759 0.2190 -0.3052 -0.3052 0.4138 0.2310 0.3362 0.2966 -0.2000 0.4052 0.2345 0.2569 -0.4155 0.3517 0.3397 -0.2862 -0.2345 0.1759 -0.2603 0.2966 -0.2552 -0.1638 0.3103 0.3190 0.1810 -0.2328 -0.1586 0.2966 -0.2328 -0.1845 0.3103 0.1328 0.1948 0.2724 -0.1621 -0.2672 0.1948 0.2776 0.1552 -0.4672 0.1603 0.2810 0.2414 -0.2793 -0.1724 -0.2362 -0.3362 0.2914 0.5276 -0.3259 0.2000 -0.2655 -0.2690 0.2155 0.2707 -0.2759 -0.3724 -0.1793 0.2448 -0.3069 -0.3379 0.2621 0.2431 -0.1672 -0.3345 -0.2172 0.2621 0.3017 0.1672 0.3069 -0.2741 0.4155 -0.1621 -0.1983 0.3397 0.2328 0.1552 0.3483 -0.2845 0.3793 -0.3207 -0.2000 0.3793 -0.3759 -0.4707 0.2690 -0.1707 0.2983 0.3241 0.2328 -0.2655 -0.2569 -0.3534 0.3466 0.1983 0.2879 -0.1707 0.2879 0.2345 0.1724 -0.3448 0.2638 0.2103 -0.2155 0.1672 -0.3759 -0.1569 -0.2379 0.3776 0.2414 -0.3379 0.2379 0.3345 0.2759 0.3121 0.4362 0.3448 -0.3345 -0.4121 -0.1966 -0.1483 -0.2759 -0.2155 -0.2741 0.1741 -0.2379 -0.4190 -0.2759 -0.1828 -0.2328 -0.2483 0.3569 -0.2638 -0.2224 0.4224 0.2017 0.3534 0.3017 0.2103 -0.3362 0.2431 -0.1672 0.4034 0.3328 -0.3397 -0.3000 0.1276 0.2103 0.2500 -0.3086 0.2897 0.4293 0.2362 -0.2328 0.5017 -0.3914 -0.1966 0.1310 -0.3017 -0.3724 0.2500 -0.1345 0.2190 -0.2190 -0.4483 0.3190 0.2586 -0.1534 -0.2534 0.2414 0.2724 0.2276 -0.2621 0.1931 -0.3983 0.1776 -0.1638 -0.2897 -0.2138 0.3017 -0.2569 -0.1828 0.3276 0.4741 0.3310 0.3672 0.2931 0.1534 -0.2017 0.2414 0.1483 -0.1914 0.2500 -0.1638 0.2810 0.1862 -0.1707 -0.1879 -0.1569 0.2638 -0.2052 -0.2052 -0.1759 -0.3121 -0.1914 0.4603 -0.1414 0.3638 0.1638 -0.3414 -0.1621 -0.3293 -0.1862 -0.2690 0.1897 0.2414 -0.3328 0.1397 -0.3293 0.2655 0.2310 -0.2483 -0.2448 -0.1879 -0.3121 -0.2241 0.2224 0.2310 0.2190 0.3983 0.3172 0.1948 0.2190 0.3810 0.3397 0.1672 0.2810 -0.3224 -0.3172 0.1724 0.2534 0.2086 0.3328 -0.3069 0.2448 -0.4052 0.3466 0.2672 -0.2138 0.3138 0.2328 -0.2379 0.3776 -0.2983 -0.3172 -0.1500 -0.2655 -0.2879 -0.2534 0.1190 -0.1793 -0.5414 -0.3017 -0.2724 0.2724 0.2966 0.1879 0.2655 -0.4397 -0.3897 0.2690 0.2190 -0.2603 -0.2345 -0.2103 0.1241 -0.2224 -0.3534 0.2879 -0.2190 0.1224 0.2293 -0.2362 0.3897 0.3293 0.3207 -0.2586 -0.2466 -0.4500 -0.3621 -0.1931 0.2638 0.1879 0.3276 0.2017 -0.2621 0.2379 -0.2690 0.3172 0.2655 0.3310 0.2310 0.2862 0.3500 -0.2759 -0.3397 -0.3431 -0.2224 0.2741 0.3517 -0.3379 -0.2241 -0.2397 0.2828 -0.2517 0.2328 -0.2621 -0.1483 0.2448 0.3155 0.2603 -0.1414 -0.3793 -0.2414 -0.1466 0.2500 0.2310 0.1828 0.1379 0.1500 -0.3534 -0.2052 0.3103 -0.3086 0.3810 -0.2172 -0.2776 0.2276 -0.2828 -0.2483 0.2086 0.1966 -0.2672 0.2448 -0.3138 -0.1793 0.1845 -0.2414 -0.3690 -0.1966 -0.3362 -0.2414 -0.3138 -0.3638 -0.4224 0.4500 0.3603 -0.1897 0.3017 0.2276 -0.2397 -0.2672 0.2966 0.1362 -0.2931 0.2672 -0.2138 0.3586 0.3431 -0.2569 -0.2121 -0.2138 0.4172 -0.1586 0.2707 -0.1897 -0.1483 0.1828 -0.2241 0.2931 0.3362 0.2328 -0.2448 0.4069 -0.2759 0.2621 -0.2397 -0.1914 -0.2190 0.1638 -0.2310 0.2966 -0.2259 -0.3103 0.1897 -0.4448 -0.2724 0.1552 0.3517 -0.3138 0.4362 0.1828 0.2810 -0.2017 0.2448 0.1983 0.2190 -0.1638 -0.2845 -0.4500 0.3741 0.2310 -0.2310 -0.3121 -0.3362 0.2241 -0.4034 -0.3448 0.3103 -0.1948 0.2259 0.2103 -0.3241 0.1466 0.2103 -0.2483 -0.2828 -0.3431 -0.2655 0.3966 0.2776 -0.2328 0.2017 0.4052 0.3086 0.2586 0.2103 0.2707 0.4138 -0.2983 -0.2448 0.4690 0.1879 -0.1397 -0.3190 -0.2948 -0.3379 0.2121 -0.2586 -0.2172 0.1638 -0.3621 -0.3017 -0.1621 0.1672 -0.2759 -0.1603 0.1724 -0.2534 -0.2483 0.3379 -0.3517 -0.2069 -0.3379 0.2483 -0.2241 -0.2155 0.1879 -0.2241 0.2517 0.1914 0.3310 -0.2845 -0.3138 0.1948 -0.2879 0.1966 -0.2586 0.3397 0.1276 -0.2879 0.1810 -0.5034 0.3448 -0.3224 -0.2931 0.2431 0.2241 -0.1793 -0.3155 0.2414 -0.1879 -0.4552 0.5017 0.3379 -0.1741 -0.2052 0.3379 0.1828 0.2328 -0.3862 -0.2517 0.2810 -0.1741 0.4276 -0.2741 -0.2828 -0.3741 0.5069 -0.3621 0.1603 0.2207 0.4466 0.1810 0.1586 -0.2655 -0.1845 -0.2586 0.2017 0.1586 -0.2103 0.3138 0.2500 0.2190 -0.1879 -0.2034 0.4121 -0.3276 0.2241 0.2724 0.2155 0.1793 -0.2241 -0.2897 0.1690 0.1276 0.3603 0.3017 -0.2017 -0.2293 -0.2431 -0.3138 0.3948 0.1552 0.2310 -0.2845 0.2224 0.3017 0.4448 0.3500 -0.1759 -0.2224 0.1552 0.1638 -0.1448 0.2086 -0.2483 0.3121 -0.1293 -0.2983 0.1741 -0.2310 -0.2638 0.4603 -0.1517 0.2034 -0.2810 -0.3448 0.3741 0.1931 0.1983 -0.3138 0.3500 0.2707 0.3241 0.2741 -0.3362 -0.4362 0.2397 -0.1879 -0.2534 -0.2328 0.5517 0.2293 0.3828 0.3328 -0.1552 -0.2103 0.3310 -0.3086 0.2621 0.1897 0.2810 -0.1741 0.1362 -0.1897 0.2241 -0.2983 0.4328 0.3500 -0.1379 -0.2224 0.4103 -0.2672 0.4569 -0.2845 -0.3966 0.2534 -0.1810 0.2845 -0.2448 0.1897 0.3397 -0.2397 0.2879 -0.2897 -0.1862 0.2155 -0.1983 -0.2052 -0.2810 -0.2569 -0.2241 -0.2241 -0.2534 -0.1672 -0.2448 0.2707 -0.2638 0.2569 -0.3569 -0.2276 0.2655 0.2931 -0.2207 -0.2500 -0.2121 0.1293 -0.2155 0.1776 -0.4776 0.2241 0.2397 -0.1741 -0.3121 0.2414 -0.2241 -0.2276 0.2362 -0.1879 -0.3155 -0.2017 -0.3845 0.3603 0.2672 -0.3017 -0.4103 -0.2983 0.2293 0.2983 0.2569 -0.2241 0.2810 0.3517" HIT_INDICES="3 52 58 60 65 75 90 91 104 106" ES_PROFILE="0.0741 -0.2397 -0.1828 -0.0914 -0.0259 -0.0034 -0.0241 0.0759 0.0724 0.1638" RANK_AT_ES="51.0000" RANK_SCORE_AT_ES="1.5700"/>
  <DTG RANKED_LIST="SexDevelopmentGenesPRL_remapped.rnk" TEMPLATE="na_as_pre_ranked" GENESET="gene_sets.gmt#GOBP_EPITHELIAL_TUBE_MORPHOGENESIS" ES="-0.2693" NES="-1.2796" NP="0.1708" FDR="0.6379" FWER="1.0000" CHIP="ftp.broadinstitute.org://pub/gsea/annotations_versioned/Human_Gene_Symbol_with_Remapping_MSigDB.v7.5.1.chip" RND_ES="0.1808 0.2083 -0.2472 -0.1813 -0.2137 -0.1592 0.2337 0.2871 -0.1516 0.2623 0.1916 -0.2898 0.1619 0.1900 -0.1722 0.1441 -0.3772 0.1878 -0.3119 -0.1878 -0.2288 0.1441 0.2126 0.2099 -0.1889 -0.1705 -0.2596 0.2283 -0.1943 0.3427 0.1749 -0.2412 -0.2817 0.1522 -0.1624 0.1489 0.1565 -0.1846 0.2493 0.3465 0.1770 0.1516 -0.2402 -0.1678 0.1878 0.1257 -0.1991 0.1592 0.2180 0.1722 -0.3243 -0.2990 0.1284 0.1333 0.1457 0.1916 0.1419 0.3497 0.1970 -0.2520 -0.2261 -0.1835 0.1732 -0.1376 -0.1155 -0.3276 -0.1829 0.1743 -0.2396 -0.3330 -0.2806 0.1069 0.2742 -0.2466 -0.2072 0.2375 -0.1802 0.1290 0.2175 -0.1813 -0.1932 0.2137 -0.2450 0.3152 -0.2218 0.1511 0.2218 -0.1835 0.2779 -0.1678 0.2110 0.2196 0.3076 0.1900 -0.1614 -0.2137 -0.1657 0.2272 -0.2990 0.2105 -0.2078 -0.1387 -0.1500 0.2013 -0.1576 0.2412 -0.1684 -0.2650 -0.2072 0.2358 -0.2045 0.1144 0.2051 0.2218 -0.1678 -0.2601 -0.1527 0.1846 -0.1657 -0.1344 -0.1695 0.3173 0.2083 0.1959 0.2342 -0.2671 0.1759 -0.2542 -0.2655 -0.3265 0.1004 -0.3243 -0.2115 0.2893 0.1759 -0.2380 -0.1160 -0.1468 -0.1754 0.1425 0.2531 -0.2785 0.1398 -0.1290 -0.1274 0.2569 -0.1905 0.2196 -0.2531 0.1203 0.2947 0.2580 0.2526 -0.2348 0.2585 0.0977 -0.2121 -0.2466 0.1247 -0.1684 -0.1927 -0.1651 -0.3130 -0.1338 -0.1382 0.3076 -0.1311 -0.2245 0.2822 0.2779 0.1554 -0.1829 0.1954 0.2785 -0.2294 -0.1511 -0.1608 -0.2304 -0.1840 -0.3173 0.1279 -0.1182 0.1365 -0.1592 0.2693 0.2256 0.1786 0.1705 -0.1333 0.2450 0.2839 -0.1889 0.1775 0.2283 0.2089 0.2272 -0.2520 0.1970 -0.2741 0.1700 -0.3411 -0.1641 0.3206 -0.1824 0.2585 0.2051 -0.2563 0.1835 -0.1846 -0.2256 -0.2466 0.3098 -0.1549 -0.2833 -0.1662 0.1430 0.3556 -0.2693 0.1894 0.2930 0.1074 0.2299 0.2666 -0.1592 -0.1829 0.1403 0.2617 0.2234 0.2234 0.2914 0.3168 -0.1338 0.1927 0.1646 0.2785 0.1722 -0.1824 -0.2725 -0.1349 0.2914 0.1883 0.2520 0.3076 0.3098 0.2358 -0.2126 0.3173 -0.3465 -0.2159 0.2348 -0.3357 -0.2936 0.1176 0.4123 -0.2272 -0.2893 0.2709 0.1641 -0.1554 0.1916 -0.2623 0.2402 -0.1112 0.1797 -0.3632 0.2294 -0.1695 0.2234 -0.1695 0.1937 -0.2650 0.0934 -0.1052 -0.0777 0.3006 0.3060 0.1630 0.1700 -0.1927 -0.1700 -0.2418 0.3999 0.2051 -0.1328 -0.2126 -0.2083 -0.1554 0.2450 0.2596 -0.3357 -0.1403 0.2779 0.2283 0.1338 -0.2704 0.2218 0.1986 0.2099 0.1587 0.1112 0.2439 0.2520 0.1900 0.1279 -0.2639 -0.2142 0.1678 -0.3513 -0.2326 0.2580 -0.1446 0.1052 -0.2218 -0.2364 -0.1376 -0.1813 0.2542 -0.3184 0.1338 0.1252 0.2229 0.1409 0.2164 0.2542 0.3718 0.2321 -0.1603 -0.1403 0.1274 -0.1878 0.2304 0.1700 0.1932 -0.2526 -0.2051 0.1511 0.1570 0.1587 -0.1581 0.1371 0.2153 0.2785 0.3940 0.3227 -0.1705 -0.1937 0.2477 0.2337 0.2677 0.3135 -0.1770 -0.2385 0.1608 0.2283 -0.2013 -0.2196 -0.1052 0.2089 0.1808 0.2585 0.1722 -0.4177 -0.2693 0.1630 0.1614 -0.3243 -0.1479 0.1430 -0.2925 0.2472 0.1338 0.1382 -0.2914 -0.1738 0.1754 -0.1554 -0.1673 0.1770 0.1705 0.3152 0.2434 0.1290 -0.4031 0.1344 -0.2029 -0.3351 -0.2402 -0.2380 0.2337 0.4177 -0.3017 -0.2202 0.2121 0.2428 0.1894 -0.1592 -0.2596 -0.1409 -0.1193 -0.4053 -0.2024 0.1716 0.2979 0.1592 -0.1619 0.2876 0.1392 0.1409 0.1651 0.1333 0.1603 -0.1193 0.3740 0.1867 -0.2396 -0.1662 0.2137 -0.1867 -0.1802 -0.1808 0.1430 -0.2062 -0.2018 0.2704 0.2105 0.3702 -0.2267 0.2207 -0.1867 -0.1333 0.2747 0.1754 0.1160 0.1409 0.1722 0.1678 -0.1867 -0.2623 0.2213 0.0977 0.2304 -0.1894 -0.1468 -0.1425 -0.1732 -0.1862 -0.1382 -0.3281 -0.2288 0.2380 -0.1592 -0.2833 0.1937 -0.1015 -0.2380 -0.1133 0.2089 0.1247 -0.1878 0.1117 0.2153 0.1695 0.2833 0.1749 -0.2321 -0.2715 -0.1835 -0.2342 -0.2650 -0.2035 0.2768 0.2089 0.1970 -0.1954 0.2089 -0.1031 0.1770 -0.1436 0.1063 0.1862 -0.1608 -0.1716 0.2288 -0.2364 0.3276 -0.2952 -0.2752 -0.2008 0.1991 -0.2520 -0.1004 0.1403 -0.1214 -0.1986 0.1489 -0.1382 0.2520 0.2045 0.3475 0.3006 -0.1614 -0.2045 -0.2035 -0.1619 0.1587 0.1576 0.2817 -0.1409 0.1981 0.2121 0.1905 0.2623 -0.1295 0.3519 -0.1516 -0.2207 0.1878 0.1533 -0.2688 0.2342 0.1338 -0.1775 -0.2045 -0.2051 0.2180 0.1711 -0.1587 -0.2860 0.2747 -0.3162 -0.1808 0.3265 -0.1678 0.1338 0.1403 0.2256 0.2671 0.3427 -0.2229 0.2115 0.2062 0.2569 -0.2045 -0.1927 -0.2839 0.1527 0.1614 0.1937 0.0950 0.2785 -0.2806 0.2914 0.1700 0.5229 0.2531 -0.0998 0.2089 0.1274 -0.3135 -0.1403 -0.2488 0.1867 0.1802 0.2348 0.2245 0.1862 0.1570 -0.2547 -0.3076 0.3130 0.1560 -0.2062 0.2731 -0.2526 0.2342 0.1489 0.2294 -0.2434 0.2267 0.1943 0.2142 0.2321 0.1997 0.1187 -0.2779 -0.2358 -0.1732 0.2963 -0.2477 0.1457 -0.2072 0.2709 0.3648 0.1500 -0.1797 0.2142 -0.1263 -0.2089 -0.2930 0.1705 0.2213 -0.1284 0.1608 0.2310 -0.1425 0.1560 -0.1954 -0.2202 -0.2067 -0.1355 -0.2029 -0.2806 -0.2909 0.3627 -0.2531 -0.1846 0.1462 0.2018 -0.1937 0.1954 -0.1484 -0.1511 0.1365 0.1403 -0.1878 0.1409 -0.1732 -0.1549 -0.2741 0.1511 -0.2191 0.2013 -0.1554 0.1479 0.1225 0.1732 0.2380 0.1954 -0.2542 -0.1970 0.1630 0.1581 -0.1775 -0.2234 0.1603 -0.3227 -0.2455 0.1209 -0.1511 0.3222 -0.2785 -0.1592 -0.1522 -0.2142 -0.2563 0.2234 -0.1657 -0.2547 -0.1096 0.1889 -0.1295 0.1916 0.2418 -0.2364 -0.2159 0.1743 -0.2358 0.1813 -0.1662 -0.2137 0.2574 0.1344 -0.2126 -0.1867 -0.2930 -0.1932 0.2488 0.2083 0.2304 -0.1284 0.1695 -0.1614 0.2067 0.3886 0.1290 -0.1937 0.1630 -0.2013 0.2509 -0.1943 -0.1759 -0.2175 -0.2488 -0.1090 -0.2520 -0.2634 0.3060 0.2671 0.1392 -0.1802 0.3184 0.1722 -0.1624 0.1937 -0.1932 -0.1651 -0.3303 0.2612 -0.1802 0.2893 0.2175 0.2779 0.1802 0.2175 0.2337 0.1981 -0.2229 -0.2045 0.1500 -0.1560 -0.2013 -0.1419 -0.2272 -0.1883 -0.2288 -0.2024 0.1554 0.2704 0.1846 0.2860 0.1846 0.2531 -0.1085 0.1900 -0.2477 -0.3001 -0.2585 0.1900 0.1630 -0.2283 -0.2304 0.1446 -0.2364 -0.2256 -0.2180 -0.1759 -0.1430 0.2839 -0.1808 0.1425 -0.1954 -0.4031 -0.2547 -0.1991 -0.1101 0.2763 -0.3589 -0.2844 -0.2839 0.1522 -0.1166 0.2207 -0.1981 0.1549 0.2067 0.3001 -0.1695 0.1511 0.1835 -0.2062 -0.2639 -0.3540 -0.2304 -0.1770 0.2353 -0.1225 -0.2348 0.3001 0.1900 -0.1889 -0.1900 0.2968 0.1883 0.2164 -0.2213 0.1738 -0.1786 0.1317 0.2035 0.3664 -0.1587 -0.1959 0.1770 -0.2688 0.3756 0.1263 0.1592 0.3238 0.1846 0.2272 0.1695 -0.3702 0.1015 -0.1306 0.1749 0.1657 -0.1749 -0.2709 0.2153 -0.1786 0.2731 -0.1921 0.1813 0.2839 -0.1754 0.1840 0.1479 -0.1220 -0.1236 0.1846 -0.1759 0.2337 0.1570 0.2062 -0.3497 -0.1468 0.2045 -0.1867 0.3130 -0.1927 0.1355 0.2051 0.1301 0.2218 -0.1657 -0.1365 0.2304 -0.1371 0.2779 0.1123 0.1117 -0.1279 -0.1700 -0.1484 0.2229 0.2547 0.3389 -0.3060 0.1516 0.2542 -0.2655 -0.2126 -0.1387 0.3961 0.1749 -0.2639 -0.1425 -0.2563 -0.1738 -0.1592 0.1328 -0.2099 -0.1382 -0.1813 -0.1981 -0.2099 -0.1792 0.2763 0.1678 0.1743 -0.2375 -0.2126 -0.4015 -0.1495 0.2402 0.1900 -0.1646 0.2434 -0.2531 0.2321 0.3357 -0.5100 -0.2180 0.1576 0.1786 -0.1462 -0.2213 -0.1468 0.2509 -0.1419 -0.1943 0.2035 0.3335 -0.1284 -0.3556 0.1549 0.1651 -0.2596 -0.1916 -0.1759 0.2380 0.3281 -0.2142 -0.1991 -0.3006 0.1441 0.0944 0.2715 -0.2725 -0.1867 0.3956 -0.1840 -0.2099 -0.2137 -0.3060 0.2542 0.3184 0.1695 0.1878 0.3556 0.2089 -0.1711 0.2671 0.2175 0.2083 0.2731 -0.3459 0.2639 0.1749 -0.1759 0.3556 -0.2634 -0.3006 -0.3486 0.1592 0.3540 0.1883 0.1624 -0.2893 0.2450 -0.1732 -0.1257 0.1668 0.1775 0.3886 -0.1894 -0.3135 0.2337 0.1489 0.2099 0.2256 0.1252 -0.1981 0.2062 -0.3092 -0.1409 -0.1193 0.2612 0.1220 -0.2893 -0.2083 -0.2477 0.1862 0.2051 -0.2105 0.2488 -0.1096 0.2990 0.2801 -0.2175 0.3427 0.2083 0.1473 0.2612 0.2984 -0.1743 -0.1274 -0.2596 -0.1700 -0.2596 0.1943 -0.2677 0.2634 -0.2855 0.2051 -0.3108 0.1241 0.2256 -0.2596 0.2968 0.1959 -0.3184 -0.1738 -0.1193 0.2806 0.2294 0.1522 -0.1149 0.1932 0.1883" HIT_INDICES="1 33 34 51 59 60 61 63 66 82 88 100 104 106 112 114 115" ES_PROFILE="0.0496 -0.1759 -0.1171 -0.2051 -0.2105 -0.1516 -0.0928 -0.0432 -0.0027 -0.0815 -0.0685 -0.1106 -0.0793 -0.0297 -0.0167 0.0329 0.0917" RANK_AT_ES="58.0000" RANK_SCORE_AT_ES="0.9600"/>
  <DTG RANKED_LIST="SexDevelopmentGenesPRL_remapped.rnk" TEMPLATE="na_as_pre_ranked" GENESET="gene_sets.gmt#HP_ABNORMAL_SYSTEMIC_BLOOD_PRESSURE" ES="-0.2256" NES="-1.2787" NP="0.1720" FDR="0.6354" FWER="1.0000" CHIP="ftp.broadinstitute.org://pub/gsea/annotations_versioned/Human_Gene_Symbol_with_Remapping_MSigDB.v7.5.1.chip" RND_ES="-0.1145 -0.2155 0.1751 -0.1145 -0.1549 0.1852 0.2290 0.1313 -0.2020 -0.2727 -0.1111 0.1650 0.1953 0.1650 0.1279 0.2458 -0.2256 0.2054 0.1414 0.1111 -0.1246 -0.0976 0.1246 -0.2155 -0.1953 0.1212 -0.1111 0.1380 0.1246 -0.1616 -0.1010 -0.1549 -0.2929 -0.1448 0.1279 0.1987 -0.1515 -0.1515 0.1616 -0.1987 -0.1279 -0.1380 -0.1785 -0.1448 0.2054 -0.1549 0.1751 -0.1515 -0.1650 -0.1077 -0.2357 -0.1515 -0.1616 0.1044 0.1212 -0.0909 -0.0875 0.1919 -0.1987 0.2155 -0.2492 0.1582 0.1818 0.2088 -0.1481 0.2458 -0.2727 -0.2290 0.1582 0.2189 -0.1515 0.2088 -0.2896 0.1111 0.1010 0.1852 -0.1886 0.1111 0.1178 -0.1111 0.2323 0.2155 -0.1751 -0.1616 0.2559 0.1111 0.2997 -0.1987 0.1987 -0.1178 0.2424 -0.1582 0.1650 0.1077 -0.1751 0.1650 0.1077 0.1582 0.1380 0.1246 0.1886 0.3199 0.1616 0.2323 -0.1279 0.1785 -0.1515 -0.0909 -0.2290 0.1616 0.1077 -0.1684 0.1279 -0.2929 -0.1178 0.0943 0.1044 0.1684 0.1886 0.1111 -0.2054 0.2727 0.1481 -0.3030 -0.2492 0.1111 0.1448 0.1448 0.0909 0.1077 -0.2391 -0.2189 0.2997 -0.2694 0.1549 0.0943 0.1616 -0.1313 0.2121 0.1313 -0.2155 -0.1582 0.1987 0.3165 0.1549 -0.2256 0.1414 -0.1919 -0.1987 0.2054 0.1279 0.1347 0.0875 -0.1347 -0.1246 -0.1818 -0.1684 -0.1246 -0.1111 -0.1380 -0.1212 -0.2391 0.1414 0.1448 -0.1953 0.1886 -0.3636 0.1212 0.1852 0.2660 -0.1380 0.0909 0.1549 0.1549 0.1212 -0.1414 0.1279 0.2088 0.1246 0.1145 0.0976 -0.1852 -0.1987 -0.1044 -0.1515 0.3266 0.1886 0.2290 -0.0976 0.1549 -0.1852 -0.1481 -0.1751 0.1953 0.1313 0.1919 0.2323 -0.1481 0.1549 0.2121 -0.1684 -0.2222 -0.1212 0.1650 0.1987 0.2189 0.1953 0.2020 -0.1616 -0.1818 0.1785 -0.2155 -0.1650 -0.1145 -0.1919 -0.2323 -0.1380 0.2391 -0.1481 -0.1751 0.2020 0.1145 0.1145 0.1212 -0.2222 -0.1380 -0.2155 -0.1717 -0.1111 -0.1582 0.0976 0.1313 0.1717 -0.0943 0.1785 -0.1111 -0.2458 -0.1515 -0.1178 0.0875 0.2020 -0.1313 0.1481 -0.1650 0.2088 0.1785 -0.2088 0.2155 -0.2323 0.1549 0.1785 -0.2054 -0.1246 -0.2256 -0.3064 0.1481 -0.1145 -0.1077 -0.1077 0.1145 0.2391 0.2088 0.1717 -0.1414 0.1313 -0.2054 -0.1448 -0.2290 0.1380 0.1582 -0.1818 -0.2424 -0.1414 -0.0909 -0.1347 0.1448 0.1481 -0.1347 -0.1818 -0.1347 -0.1313 0.1515 0.1886 0.1751 -0.1212 -0.1549 0.1751 -0.1919 -0.2458 -0.1414 -0.1582 -0.1347 0.1010 0.1650 0.1044 -0.1919 0.1212 0.1010 0.1515 0.1313 -0.2761 -0.1481 -0.2357 -0.1616 0.2121 -0.2963 0.1953 -0.1650 0.1448 0.1448 -0.1481 0.1751 0.2222 0.1279 -0.1515 0.1582 -0.1347 -0.1751 -0.1448 0.1246 0.1919 0.1987 -0.1717 -0.1852 -0.1852 -0.0976 0.1347 0.1919 0.1919 -0.1717 -0.1481 0.2020 -0.2492 0.1414 -0.2458 -0.1448 -0.1684 0.2357 -0.1313 0.1212 -0.1785 -0.2256 0.2020 -0.1582 0.2357 0.1279 -0.1044 -0.1414 0.2020 0.3906 0.3333 -0.2896 -0.1347 0.1448 0.1111 0.1953 0.1380 -0.2492 0.2222 -0.1448 0.1582 0.1650 0.1481 0.1616 -0.1212 -0.1448 0.1279 0.1313 0.1414 0.1077 0.1178 0.1279 0.0909 0.2054 -0.2727 0.1515 -0.1515 -0.2626 -0.1785 0.1582 -0.2290 0.1313 -0.1448 0.2391 0.1347 0.1549 -0.3603 0.2694 -0.1650 0.1380 0.2492 -0.1582 -0.1684 0.2155 -0.3333 -0.1044 -0.0976 0.2357 -0.1886 0.1717 -0.1481 -0.1178 -0.2121 -0.2256 0.1919 0.1818 -0.1650 -0.1515 0.1414 0.1650 0.1717 0.2323 -0.2054 0.1616 -0.1448 -0.2020 -0.1684 -0.1313 0.1448 -0.1481 0.3232 0.2525 0.1145 -0.1751 -0.1953 -0.2626 0.2222 0.1178 -0.1650 0.1515 0.1111 0.2795 0.1044 -0.1717 0.1347 0.1481 -0.1077 0.1751 0.1616 0.1650 0.1852 0.2020 0.2593 0.1313 0.1347 0.1684 -0.1717 0.2323 0.1852 -0.1684 -0.2424 -0.1987 0.1684 0.1987 -0.2088 0.2828 0.1145 0.2155 0.1616 0.1145 0.2391 -0.2290 0.2559 0.1347 -0.1145 -0.2391 -0.1549 0.1347 -0.1785 -0.1717 -0.1044 0.1953 -0.2525 -0.1751 -0.1111 -0.2088 -0.1178 -0.1616 -0.2155 0.2694 0.1414 -0.2290 0.1448 -0.1549 0.2020 -0.1380 0.1717 -0.0976 0.1852 -0.1751 0.1919 0.1886 0.1448 -0.0842 -0.1549 0.1448 -0.1279 0.1448 0.1549 0.1751 0.2458 0.2088 -0.1515 0.1785 -0.1481 0.2256 -0.1987 -0.1481 0.1515 0.2054 0.1380 -0.1481 0.2222 0.1313 0.1650 0.1414 -0.1549 0.1448 0.1212 -0.2357 0.1246 0.1481 -0.2997 0.1818 -0.1953 -0.2155 0.2189 -0.1279 0.2222 -0.2391 -0.2088 -0.2862 0.1111 0.1313 0.2020 0.0976 -0.1010 0.2155 0.1886 -0.1212 -0.1650 -0.1650 -0.1044 0.1650 0.1852 -0.1717 -0.1616 0.1481 0.2896 0.1111 -0.1111 -0.1481 0.1886 -0.2189 0.2626 -0.2929 0.1481 0.1919 -0.1380 0.1246 -0.1380 0.2054 0.1010 0.1448 -0.0875 0.1481 -0.2222 0.2458 0.1448 -0.2121 -0.3064 0.1684 -0.2189 0.2323 0.3906 0.1549 0.1145 -0.1717 -0.2189 0.1684 -0.1616 -0.1481 0.1279 0.1919 -0.2391 0.2121 -0.1481 0.1616 0.2391 0.1111 0.1414 -0.1077 -0.0741 0.2121 -0.1414 0.1886 0.1650 0.2424 0.2492 0.1785 -0.1582 0.1684 0.1987 -0.1515 0.2088 0.1515 0.0875 -0.1549 0.1347 0.1212 -0.1044 0.2323 0.1347 0.1987 -0.3131 0.1919 0.1414 0.1077 0.1987 0.1279 -0.1077 0.2222 0.2660 -0.2862 -0.2458 -0.0875 0.1616 0.2559 0.1380 -0.1616 -0.1279 -0.1818 -0.1111 -0.1515 -0.1414 -0.1785 0.1717 0.2862 0.1246 0.2660 0.1717 -0.2121 0.1246 -0.1650 0.1347 0.1987 -0.1313 -0.2458 0.1852 0.1987 -0.2020 0.2626 -0.2020 0.1279 -0.1616 -0.2593 0.2492 -0.1279 0.3266 0.1347 -0.2997 -0.1077 0.1414 0.1785 0.1582 0.1313 -0.2155 -0.1178 0.1347 0.1684 0.1178 0.1751 0.2323 -0.1212 0.1347 0.1246 -0.2458 0.1212 0.2155 0.1751 -0.1178 0.2290 0.3064 0.1481 0.2357 -0.2256 0.2155 -0.1684 0.1549 -0.2256 0.1178 -0.2694 0.2694 0.2593 -0.3098 -0.0774 0.2458 0.1818 0.1347 0.1380 -0.2121 -0.1549 0.1010 -0.1380 -0.1246 0.1077 -0.1212 0.1347 0.1684 0.1650 -0.2189 0.1279 -0.1785 0.2020 0.1212 -0.2088 0.0774 -0.2155 -0.1212 -0.1785 -0.2559 0.1077 0.3165 0.1785 0.2458 0.2155 -0.2121 0.1246 0.2391 -0.1380 0.1212 0.1515 -0.1919 -0.1481 -0.1852 0.2222 0.1414 0.1481 0.1515 -0.1313 -0.1414 -0.1684 0.1178 -0.1279 0.1717 -0.1818 -0.2088 -0.2458 -0.1044 -0.1111 0.2323 -0.1650 0.1852 0.1178 0.2559 -0.1616 0.1582 0.1582 -0.2088 -0.2626 0.2155 -0.1886 -0.0976 -0.1717 -0.2054 -0.2559 0.1347 0.1650 0.1313 0.2357 0.1481 0.2189 -0.2256 -0.1448 0.1549 -0.2189 0.1549 0.3030 -0.1077 -0.2020 -0.1515 -0.2559 0.1515 -0.1515 0.1616 -0.2121 0.2290 0.1347 -0.2525 0.2424 0.0909 0.1751 0.1178 0.1313 -0.2290 0.1751 -0.2256 0.1414 -0.1481 0.2492 -0.2963 0.1650 -0.1650 -0.3367 0.2155 -0.1684 0.1717 -0.1448 -0.1987 -0.2088 -0.1246 0.1886 -0.1919 -0.1717 0.1145 0.1481 -0.1414 -0.1717 0.2020 -0.1077 0.1178 0.1549 -0.1481 -0.1279 0.0909 0.1448 0.1987 0.1347 0.2357 0.2222 -0.2492 0.1549 -0.2054 0.2054 -0.2121 0.1919 0.3064 -0.2525 -0.1818 -0.1279 -0.1785 -0.1380 -0.2121 -0.1279 0.1886 0.2694 -0.1515 -0.1448 -0.1515 -0.2088 -0.2694 0.1481 0.1785 -0.2054 0.1448 0.1178 -0.1515 -0.1650 -0.1111 -0.1987 0.1953 -0.1886 0.1549 0.2020 0.2357 -0.1347 -0.1414 -0.1279 0.1886 0.1616 0.1751 -0.1785 -0.1077 -0.1987 0.0909 0.1852 -0.2155 -0.3199 0.1448 0.2054 0.1313 0.1717 0.1077 -0.1347 0.1616 -0.1178 0.1380 0.2088 -0.2525 0.2559 -0.1515 0.1448 0.1919 0.2290 0.2357 0.1818 0.2357 -0.1414 0.1212 -0.1448 -0.1785 -0.1953 -0.2189 -0.1077 -0.2290 -0.2189 0.1481 0.2155 -0.1279 -0.1717 0.1751 0.1886 0.1481 0.1010 -0.1246 0.2088 0.1582 -0.1717 -0.1515 0.2492 -0.1852 -0.2492 -0.0875 -0.3300 -0.1145 -0.1852 0.1077 -0.1448 0.0774 -0.1785 -0.2559 0.1347 -0.1785 -0.2694 0.1886 0.1785 0.1212 0.2997 0.4007 -0.1886 0.1347 0.1886 0.1616 0.1414 -0.2290 0.1684 0.1481 0.1886 -0.1279 0.1953 -0.2088 0.1818 -0.1785 -0.3367 -0.1313 -0.3098 0.1481 -0.1212 0.1246 -0.1650 0.1717 0.1380 0.1515 -0.1650 -0.1380 -0.1650 0.2088 -0.1414 0.0909 0.2626 0.1582 -0.1616 0.1448 -0.1549 -0.1717 -0.1077 0.1886 0.1347 -0.1481 0.1650 -0.0943 -0.0909 0.1818 0.2323 0.1481 0.1852 -0.1178 0.1886 -0.3535 -0.1919 0.1111 -0.1616 -0.1582 0.1616 0.1414 0.2256 -0.3131 0.1380 -0.1785 0.0909" HIT_INDICES="9 27 29 34 40 43 44 47 48 49 51 52 54 56 60 65 66 68 88 92 100 102 108 111 114 123 125" ES_PROFILE="-0.0539 -0.1886 -0.1616 -0.1650 -0.1785 -0.1616 -0.1246 -0.1077 -0.0707 -0.0337 -0.0067 0.0303 0.0572 0.0842 0.0909 0.0875 0.1246 0.1515 -0.0034 0.0034 -0.0303 -0.0034 -0.0168 0.0000 0.0168 -0.0269 0.0000" RANK_AT_ES="26.0000" RANK_SCORE_AT_ES="8.7700"/>
  <DTG RANKED_LIST="SexDevelopmentGenesPRL_remapped.rnk" TEMPLATE="na_as_pre_ranked" GENESET="gene_sets.gmt#GOBP_TELENCEPHALON_DEVELOPMENT" ES="-0.3312" NES="-1.2784" NP="0.1780" FDR="0.6317" FWER="1.0000" CHIP="ftp.broadinstitute.org://pub/gsea/annotations_versioned/Human_Gene_Symbol_with_Remapping_MSigDB.v7.5.1.chip" RND_ES="-0.2198 0.2791 0.1850 0.3265 0.4182 0.1834 -0.2617 0.3802 -0.2150 0.1217 -0.1960 0.1178 -0.1889 0.1826 -0.1976 -0.3478 -0.2885 -0.2190 0.4134 -0.2356 0.2324 0.3004 -0.3960 0.3842 0.2032 -0.2403 -0.1486 -0.4482 -0.3352 -0.3478 0.4664 0.1842 0.2111 0.1700 0.2277 -0.1858 -0.3091 -0.3091 -0.2269 0.1810 -0.2174 0.1478 0.4917 0.1455 0.1921 -0.1937 -0.2095 0.5834 -0.1447 -0.1763 0.2933 0.1668 -0.2545 0.2008 -0.2917 0.1747 0.3099 -0.1858 -0.2585 0.2190 -0.3273 -0.2000 0.2332 0.4664 0.3628 -0.2656 -0.3107 0.2466 -0.2783 -0.2680 0.2103 -0.2332 -0.2498 0.1921 0.3225 0.2664 0.2206 -0.1889 -0.2593 0.1834 -0.2617 0.2941 -0.2221 -0.1889 0.1462 -0.2553 0.2221 -0.3968 0.3138 0.1810 -0.1834 0.2285 0.2885 -0.3368 0.3273 0.2522 0.2980 -0.2522 0.1937 0.1470 0.2435 0.2964 0.3004 0.2285 0.1960 0.3960 -0.2379 -0.2087 0.1628 0.1960 0.4229 -0.3020 -0.1225 -0.1794 -0.3273 0.2364 -0.1874 -0.2379 -0.3265 0.3874 0.2885 -0.2743 0.4134 0.2292 0.2324 0.4047 -0.3589 0.2577 0.3186 -0.3628 -0.1510 0.3186 -0.2356 0.1636 0.2142 -0.2893 0.3700 0.2190 -0.3937 -0.1763 -0.2332 -0.2830 0.2150 -0.3304 -0.2506 0.3178 -0.1676 -0.2245 0.1747 0.3107 0.4000 -0.5012 0.3621 -0.2696 0.3494 -0.1802 0.2877 -0.2221 -0.1265 0.1968 -0.2032 -0.2593 0.2957 -0.3281 0.4190 0.2277 0.2854 -0.3012 -0.2364 0.2221 -0.2466 0.2047 -0.3415 0.1960 -0.2545 -0.3115 0.4482 -0.4609 0.2490 -0.1842 -0.3051 0.1455 -0.3360 -0.1613 -0.2933 0.1684 -0.2964 -0.3043 0.2435 -0.2348 -0.2095 0.2087 -0.1881 0.3281 -0.1621 0.3281 0.3225 -0.1478 0.2443 0.2356 -0.3099 0.1439 -0.1874 -0.1613 -0.2111 -0.4008 0.2055 -0.1842 -0.3273 0.1715 0.2632 -0.2245 0.1628 -0.2411 -0.1874 0.2285 -0.2237 0.1826 0.1652 -0.2656 0.2846 -0.2482 -0.2870 0.1929 -0.2206 -0.2158 0.1660 0.2443 -0.3273 -0.3407 0.2245 0.2087 -0.2577 0.1858 0.1447 0.2324 -0.2269 0.1668 -0.1731 -0.2229 -0.2000 -0.2443 0.1739 -0.2458 0.2466 0.2664 0.1715 -0.2569 0.3399 -0.2656 0.1937 0.2538 -0.2759 0.4150 0.2458 0.3842 0.1763 -0.1542 0.3091 0.1921 -0.3708 -0.3802 0.2964 -0.1676 0.2316 0.2711 0.1470 0.1502 0.2411 -0.2356 0.3960 -0.2877 -0.3233 0.1589 -0.1945 0.2957 0.2111 0.3439 0.1739 -0.2245 0.2751 0.1976 -0.3186 -0.1383 0.1628 -0.1581 0.2261 0.2885 0.2372 0.2664 -0.2308 -0.1913 -0.1542 -0.4269 -0.2577 0.1636 0.2324 -0.2134 -0.1747 -0.3043 0.3621 -0.3059 0.3178 -0.1968 -0.2458 -0.2466 0.2577 0.1747 -0.2625 0.1391 0.2285 0.3202 -0.2522 -0.1937 -0.2830 -0.2672 0.2032 -0.1644 -0.3628 -0.2150 0.2498 0.3889 -0.2806 -0.2577 0.2870 -0.2095 0.3233 0.1510 -0.3352 -0.1889 -0.1842 0.3439 0.1739 0.1984 -0.2403 -0.1921 -0.2791 0.1921 -0.2751 -0.3391 0.1684 -0.3399 -0.3273 0.1968 0.2364 -0.1360 -0.3320 0.2150 0.3581 0.2696 -0.1945 0.3415 0.1652 -0.1708 0.3130 0.3107 -0.3059 -0.2585 0.2308 -0.5352 -0.1415 0.2791 0.1976 -0.1929 0.2245 -0.2538 -0.2245 0.2411 -0.2008 0.3273 -0.2585 -0.2435 0.1652 -0.4443 0.1549 0.1715 -0.2719 0.1850 -0.3573 0.1676 0.1826 -0.2245 0.1731 -0.3043 0.2617 0.2277 0.3439 0.4569 -0.2672 -0.3067 0.1874 -0.3621 -0.2577 -0.2680 -0.3067 -0.3020 -0.3787 0.2443 -0.2443 -0.1984 -0.2198 -0.5708 0.3715 0.4095 0.1565 -0.3534 -0.2000 -0.3660 0.4182 0.1889 -0.1881 -0.1850 0.2150 -0.1881 0.2182 0.2316 -0.2055 -0.1937 0.4609 0.1502 0.1415 -0.1715 0.1225 0.2696 0.3194 0.3020 0.2411 -0.2482 0.3668 0.2885 -0.2198 0.2024 0.1968 0.2245 -0.3028 0.2174 0.3447 0.2016 0.2506 0.2285 -0.3233 -0.1613 0.3628 -0.2704 0.2972 0.1874 -0.1289 0.2711 -0.3881 -0.1771 0.1771 0.1826 -0.2379 0.2000 0.3051 0.1881 0.2182 -0.3020 -0.2545 -0.4142 -0.1241 -0.1945 0.2182 0.1968 0.1589 0.2490 -0.1834 0.1494 -0.2071 0.2806 0.4182 0.2032 -0.5217 -0.1012 0.1921 -0.1889 -0.1747 -0.2711 -0.2308 0.3146 -0.3494 -0.2870 -0.4925 -0.3874 0.2696 0.2498 -0.5099 -0.1542 0.2008 0.1708 0.2182 0.2885 0.3241 -0.2103 -0.2008 -0.2403 0.1794 0.2411 -0.2055 0.4229 0.1478 0.2664 -0.3960 -0.1447 0.2870 0.2577 0.3099 0.2000 -0.4103 -0.3312 -0.2545 0.1834 -0.2609 -0.3407 0.1217 -0.2245 0.3320 0.1462 -0.1462 -0.1628 0.1763 0.1968 -0.2150 -0.2846 -0.1328 0.2917 -0.2111 -0.3360 -0.3802 0.2767 0.1976 0.3534 0.3455 0.2372 -0.1826 -0.2798 0.3439 -0.1565 0.2016 0.3652 -0.3874 -0.3067 0.2585 0.2134 0.1375 0.1976 0.6221 -0.2095 -0.3787 0.2743 -0.3439 0.1960 0.4964 -0.2569 0.2498 0.3059 0.2150 0.3447 0.1984 0.3241 0.1494 -0.1960 0.2664 -0.2593 0.3233 -0.1660 -0.2830 -0.2095 0.3407 -0.2522 0.2134 0.1526 0.1668 0.2103 0.4269 0.2980 -0.2047 0.3051 0.3059 0.2150 -0.2798 0.3312 -0.2245 0.1889 0.2696 0.2419 0.3059 -0.1818 0.2063 -0.2134 -0.2545 0.2024 0.3613 0.2530 -0.1138 0.3225 -0.3028 -0.2545 -0.2024 0.3589 0.2364 -0.1478 0.2593 0.1874 0.4000 0.1700 0.2696 0.2174 0.2458 0.3352 0.1889 0.3660 0.3968 -0.2664 0.3874 0.2632 -0.2087 -0.1937 -0.1447 0.2632 0.2577 0.2277 0.3178 -0.2672 0.2925 -0.3526 0.3186 0.3178 0.3976 0.3178 -0.2585 0.3447 -0.1929 -0.4150 -0.1036 0.3281 0.2134 -0.2885 0.2980 -0.3312 -0.2577 -0.2451 0.2032 0.3043 0.2522 -0.2498 0.2324 -0.1937 0.2261 0.1534 0.3186 -0.2672 0.2269 0.3107 -0.3225 -0.1842 -0.2490 -0.1526 -0.1747 0.3186 -0.2292 0.2245 -0.2443 0.4530 0.2609 -0.2885 -0.1423 0.3130 0.1968 0.2277 0.4087 -0.1581 -0.2134 -0.3138 0.3534 -0.3573 -0.1700 -0.3028 0.1565 -0.1684 -0.2198 -0.3708 -0.2095 -0.2000 -0.1826 0.1249 0.2221 -0.1937 0.2767 -0.1802 0.2095 -0.2182 -0.2458 0.1644 -0.2277 -0.2925 -0.1557 -0.2047 -0.1794 0.1375 -0.2569 -0.1652 0.2245 -0.5613 -0.5739 -0.2261 0.2277 -0.2893 -0.2000 -0.2672 0.1565 -0.1391 0.3921 0.2577 0.3289 0.2206 0.2348 0.1676 0.1794 -0.2767 -0.1715 -0.2182 0.4482 0.2925 -0.1510 0.4704 0.1470 -0.2000 0.2308 -0.2316 -0.2324 0.2332 -0.1984 0.2877 -0.3826 0.2870 -0.3700 -0.4111 0.1597 0.1897 0.3020 -0.2443 -0.1921 -0.2791 -0.3834 0.3320 0.1897 0.2103 -0.3130 0.3913 0.3273 -0.1858 0.2791 -0.4174 -0.2443 0.2632 -0.2719 -0.1407 -0.3407 0.2411 0.1850 -0.2490 0.2087 0.2506 -0.3059 0.2798 -0.1945 0.3312 -0.3842 0.2798 0.1881 0.1360 -0.3668 -0.1486 0.1573 0.2538 -0.2174 0.2791 -0.2356 0.2593 0.2893 0.2119 0.3130 0.1542 0.2008 0.3660 0.3225 -0.3028 -0.3542 -0.2285 0.2545 0.1810 -0.2751 0.2403 0.2269 -0.2838 0.2538 0.2609 0.2751 0.2134 0.1874 -0.2751 -0.2142 -0.1810 0.3004 0.2893 -0.1826 0.1360 -0.2119 0.2134 0.2885 -0.1439 -0.2846 -0.3225 0.1755 0.2798 0.2522 0.2482 0.1834 0.1794 0.1628 -0.3312 -0.2751 0.3929 -0.4229 -0.2798 -0.2759 -0.1826 -0.2791 -0.1470 -0.2451 0.2063 -0.4609 -0.1296 0.3312 -0.4008 -0.3352 0.1881 0.1557 0.4221 -0.3304 -0.2656 0.2158 0.2545 -0.3565 0.3747 -0.3360 0.1897 0.1249 -0.1771 0.2466 0.2134 0.2656 -0.2032 -0.2696 -0.1652 -0.2103 -0.2609 0.1130 -0.2411 0.3842 -0.2458 0.4182 0.2229 -0.2150 -0.2419 -0.2372 0.2506 -0.4403 -0.2095 -0.1478 -0.2877 0.2696 0.2063 0.2656 0.2530 -0.2451 -0.5099 -0.1549 -0.2245 0.1328 0.1771 -0.4395 -0.3502 0.2569 0.2885 -0.2277 -0.2206 0.2830 0.3233 0.2348 0.2577 -0.2806 -0.4569 0.2625 -0.2672 -0.1771 0.2111 0.2119 0.2719 0.2798 0.1589 0.3842 0.1755 -0.2830 -0.3352 0.2047 -0.2379 0.1708 0.1889 0.3660 0.3265 0.2435 0.1581 -0.1945 -0.4308 0.2221 0.2372 0.2893 -0.3138 0.3534 0.2229 -0.1502 0.2506 0.1708 0.3233 0.2751 0.3391 -0.3407 -0.4838 0.2593 -0.3233 0.2530 0.2530 -0.5099 0.3115 -0.2466 0.2933 0.1447 -0.1787 0.2569 -0.1771 -0.2617 -0.3802 -0.2625 -0.1423 0.2016 0.1897 0.3486 0.3676 -0.2585 0.2530 0.2854 -0.1747 -0.2545 0.2846 -0.2617 -0.1818 -0.2656 -0.3628 0.2032 -0.2316 -0.1217 -0.2704 0.2577 0.1810 0.2854 0.2846 0.1937 0.1684 -0.2711 -0.2245 -0.2617 -0.1723 0.5099 0.2538 0.2134 -0.3834 -0.3138 0.2577 0.3589 0.3826 -0.2719 -0.3581 -0.2063 -0.2656 0.2711 -0.2451 0.2569 0.1818 0.3051 -0.3391 -0.2632 0.1621 0.2095 0.1676 -0.2522 0.2364 -0.4577 -0.2569" HIT_INDICES="34 48 61 67 76 92 100 104 105 106 115" ES_PROFILE="-0.2047 -0.2269 -0.2403 -0.1929 -0.1715 -0.2111 -0.1810 -0.1162 -0.0253 0.0656 0.0870" RANK_AT_ES="60.0000" RANK_SCORE_AT_ES="0.7600"/>
  <DTG RANKED_LIST="SexDevelopmentGenesPRL_remapped.rnk" TEMPLATE="na_as_pre_ranked" GENESET="gene_sets.gmt#HP_ECTOPIC_ANUS" ES="-0.2538" NES="-1.2781" NP="0.1835" FDR="0.6285" FWER="1.0000" CHIP="ftp.broadinstitute.org://pub/gsea/annotations_versioned/Human_Gene_Symbol_with_Remapping_MSigDB.v7.5.1.chip" RND_ES="-0.2047 0.1340 0.1302 -0.1679 0.2849 0.1302 0.1877 0.2387 -0.2123 -0.2642 -0.2019 0.2481 -0.2179 -0.2160 0.2377 0.1123 0.1330 -0.2085 0.1292 -0.1519 -0.2330 0.1708 0.1736 0.1717 0.1292 0.2783 0.1283 -0.1642 -0.1660 -0.0915 0.1830 0.2057 -0.2028 -0.1321 -0.3132 -0.1123 -0.1509 0.1887 0.1925 -0.2009 0.1547 0.1538 -0.2340 -0.3358 -0.1840 0.1132 0.1906 -0.1792 0.2528 0.1057 0.1151 0.1217 0.1962 0.1745 0.3009 -0.1792 -0.1566 0.2208 -0.1972 -0.2104 -0.2623 0.2047 0.2330 0.1547 -0.2311 -0.1689 0.2085 0.2283 0.1670 0.2302 0.1925 0.2274 -0.1934 0.1896 -0.2189 0.1981 -0.2406 0.1453 0.2142 0.1925 -0.1811 -0.3000 0.1330 -0.2226 0.2264 0.2255 0.0962 -0.3019 0.1811 -0.2811 0.1528 0.2557 -0.2698 0.2019 -0.0896 -0.1698 -0.1745 -0.1623 0.2245 0.3877 -0.3075 -0.1708 0.1491 -0.2575 0.2896 0.1462 0.1670 0.2311 -0.2330 0.1877 -0.2340 -0.3113 -0.2491 0.1453 -0.1396 -0.1802 -0.2264 -0.1943 -0.1925 -0.3349 0.1604 -0.1434 -0.1340 -0.2123 0.1953 -0.1802 0.1613 0.2925 0.1934 -0.1821 0.2075 0.1151 -0.1849 0.2491 -0.1292 -0.2594 0.1774 0.3217 0.1425 -0.1651 0.1755 -0.1198 0.1557 0.3981 0.3066 0.3123 0.3151 0.2877 -0.1698 -0.1396 -0.2142 0.2085 -0.2132 0.2755 -0.1915 -0.1613 -0.1613 0.2038 -0.2462 0.1613 -0.1896 -0.2047 0.2717 -0.1915 0.1745 0.2123 0.1585 0.2764 -0.1132 -0.2009 -0.1151 -0.3208 -0.2019 -0.1500 0.1236 0.1670 -0.1387 0.1745 0.2151 -0.1604 0.2009 0.1425 0.2075 0.0991 0.2302 0.1858 0.1104 0.1575 0.2085 -0.1113 0.1434 0.1575 -0.2292 0.0991 -0.3708 0.1925 0.1887 -0.1679 -0.1726 0.1387 -0.3708 0.2453 -0.1651 0.4358 -0.2943 0.1358 -0.1585 -0.2368 0.1311 0.1330 0.2736 -0.2236 0.2953 0.2632 0.2604 -0.1462 0.0915 -0.1368 -0.2170 -0.2755 -0.3453 0.1575 0.1934 -0.2462 0.2717 0.1708 0.2236 -0.2972 0.2340 -0.1415 -0.2358 0.3368 -0.1972 -0.1519 -0.2368 -0.2406 0.1396 0.1302 0.1557 -0.1585 0.1868 0.1585 -0.1868 0.2434 0.1500 0.1774 -0.1821 0.2274 0.1142 -0.2434 0.1557 -0.2245 0.1481 -0.1802 -0.1943 -0.1613 0.3151 0.1698 -0.1321 0.1500 -0.1330 0.1038 0.2500 0.1802 -0.2302 0.2736 -0.1991 0.2274 -0.2208 -0.2377 -0.2670 -0.1443 -0.1679 0.3094 -0.1887 -0.2557 -0.2028 0.1528 -0.2689 0.1660 -0.2802 -0.2868 -0.1858 0.1991 0.1406 -0.1698 -0.2566 0.1236 0.1698 -0.0858 0.1868 -0.2226 0.2509 -0.2085 -0.1123 0.1406 0.1321 -0.2075 -0.2472 0.1330 0.3123 -0.1642 0.1755 -0.1755 -0.3321 0.2075 -0.1849 -0.2179 -0.2491 0.1132 0.2425 -0.1113 0.1340 -0.3151 0.2528 0.1425 -0.2019 0.1689 0.1887 0.1557 -0.2255 -0.1425 0.1858 -0.1415 -0.1925 -0.2906 -0.1642 0.2500 0.1708 -0.2038 -0.3387 0.3226 -0.2792 0.1613 0.1840 0.2858 0.1802 -0.1774 0.1585 0.0962 -0.2387 0.1330 -0.4500 -0.2868 0.1274 -0.1481 0.2755 0.2387 -0.1717 0.2764 -0.1821 0.2198 0.1453 -0.1934 0.1123 0.2453 -0.2462 -0.2245 0.2415 -0.1415 -0.1604 -0.1491 -0.1613 -0.1075 0.2094 -0.1991 0.1811 0.1311 -0.1896 -0.1481 -0.1509 -0.1802 0.1057 0.2094 -0.1547 0.1311 -0.2170 -0.2783 0.1877 -0.1491 0.1698 0.2019 -0.1255 0.0991 0.1764 0.1509 -0.1245 -0.1368 0.1198 -0.1198 -0.2217 -0.3113 -0.1585 -0.1679 0.2774 -0.3302 -0.2302 0.1264 0.2274 -0.1783 0.1887 0.2387 0.1142 -0.1670 -0.2377 0.2642 -0.2292 0.2066 0.0925 -0.2679 0.1689 0.2047 -0.3425 -0.1792 0.1434 0.1142 -0.1679 0.0981 -0.1481 0.1934 0.2208 -0.1509 -0.2623 0.1349 0.1934 0.1642 0.1415 -0.1406 -0.3057 -0.1491 -0.1396 0.1821 -0.0792 0.1689 -0.1245 0.1047 -0.1632 0.1802 -0.1264 0.1868 -0.3151 0.2075 0.1047 0.2708 -0.2208 0.2896 0.2075 -0.1255 -0.1387 -0.2717 0.1123 0.1047 0.2075 0.1830 -0.1736 -0.1585 -0.1387 -0.1915 -0.2972 -0.1717 -0.1453 0.1896 -0.2217 -0.1321 0.1764 0.2255 0.1340 -0.1368 0.2613 -0.1434 -0.2292 -0.1481 -0.1642 0.2415 -0.2189 -0.2962 -0.1764 0.1689 0.3198 0.2462 -0.1755 0.2528 0.2321 0.2651 0.1453 -0.2906 0.2934 0.1462 0.1047 -0.1321 0.1264 -0.2943 -0.1764 0.1802 -0.1953 -0.1991 -0.1406 0.1198 -0.1943 -0.2142 0.1736 -0.2019 -0.2217 0.1858 -0.1528 -0.1311 0.3019 0.1170 -0.2840 -0.1377 -0.1425 -0.2160 0.1547 0.1113 0.1321 0.1575 -0.1425 -0.2434 0.1925 -0.1123 -0.1925 0.1519 -0.2708 -0.2557 -0.1198 -0.2698 -0.2906 0.1887 0.3151 0.3387 -0.1132 0.1236 0.1962 0.2632 0.2472 -0.1925 0.3509 0.1679 0.1991 -0.1547 0.1632 0.2094 0.1519 0.1840 0.1943 -0.1792 -0.2311 -0.1547 0.1396 -0.1642 0.2075 -0.2028 -0.1123 -0.1670 0.1642 -0.1953 -0.2113 0.3292 0.1783 0.2698 -0.1557 -0.2764 -0.1849 0.2491 -0.2811 0.2726 -0.3255 0.2887 0.1774 -0.1887 -0.1689 -0.1896 -0.2972 -0.1679 0.1585 0.2000 -0.2057 -0.2613 -0.1962 0.2066 -0.2868 0.1349 -0.1651 -0.1915 -0.1802 -0.1538 -0.1642 0.1613 -0.3481 -0.2849 0.1613 0.1849 0.2000 0.2208 0.2066 -0.1755 0.1396 -0.2019 -0.1528 -0.1368 0.2104 0.2660 -0.0943 -0.1726 0.1094 0.1453 -0.2991 0.3377 0.1377 -0.1736 0.1962 0.2019 0.3481 -0.1047 0.1519 -0.1538 0.2236 0.2170 0.1840 0.2509 -0.2755 -0.2604 0.2698 0.1434 0.1906 0.2302 -0.2726 0.2453 0.2160 0.1679 0.1604 0.2849 0.2538 -0.2358 0.2651 0.3981 -0.1509 0.1368 -0.1632 0.1887 -0.2057 0.2981 0.2123 0.3038 -0.3132 0.1387 0.2236 0.2094 -0.1443 0.2670 -0.2821 -0.1792 -0.1745 0.3142 0.1575 -0.3189 -0.1226 -0.2075 0.1264 0.2840 -0.1830 -0.2821 0.1406 0.1896 0.1236 -0.1462 -0.1868 -0.1896 0.1934 0.1906 0.1406 0.2509 0.2377 -0.2198 -0.1811 0.1660 -0.1651 0.2660 0.2170 0.1528 -0.1925 0.1547 -0.1651 0.1585 0.1915 0.1255 0.1274 -0.1387 0.2208 -0.1358 -0.1736 0.1453 -0.1311 -0.2868 -0.2340 -0.1340 -0.2321 -0.2047 0.1934 0.3340 -0.2500 0.1575 -0.1717 0.2585 0.2132 -0.2057 0.1858 0.1594 -0.1896 -0.1481 -0.1491 0.2443 -0.1585 0.0925 -0.0934 -0.1613 0.2113 0.2415 0.4321 0.1698 -0.1925 0.1925 -0.1670 -0.1151 -0.2462 -0.2642 0.1594 0.1698 0.2321 0.1179 -0.1160 -0.2575 -0.1396 0.1283 0.1708 0.1509 0.1613 0.1406 -0.1792 0.1745 -0.1179 -0.1717 -0.2340 0.2462 -0.1406 0.2443 -0.2113 -0.1340 0.1557 0.1896 0.1349 -0.2717 0.1642 0.2415 0.1708 0.1575 -0.1179 0.1887 -0.1802 0.1868 0.2358 0.2245 0.1349 -0.2377 0.1868 -0.1736 0.2104 -0.2028 0.2792 0.2858 0.1868 -0.1453 0.2019 -0.2689 0.1915 -0.1840 -0.1736 -0.2104 -0.2500 0.1491 0.2038 0.2226 0.1085 -0.1953 0.2689 0.2066 0.1123 0.1698 -0.1670 -0.1830 0.1811 0.2368 -0.2283 0.2245 -0.1774 0.1396 0.2594 0.1217 0.1547 0.2330 -0.1887 -0.3349 -0.1953 0.3604 -0.1953 -0.2151 -0.2858 0.2585 -0.2160 -0.1132 0.2340 -0.1679 0.2283 0.2123 -0.1925 -0.2519 0.1179 -0.3104 -0.2811 -0.1613 0.1585 -0.2113 0.2802 0.2830 -0.1962 0.2651 -0.1330 0.1604 -0.1651 -0.1274 -0.1858 0.2000 -0.1245 0.2528 -0.2009 0.1840 0.1453 0.1453 -0.1840 -0.1934 -0.1792 -0.1236 -0.1491 -0.2226 -0.1528 0.2189 -0.1226 0.1840 -0.0943 0.2802 0.1453 -0.2038 0.1217 0.1396 -0.2274 0.2472 -0.2821 -0.1745 0.1858 -0.3642 -0.2934 -0.1991 0.2085 0.3566 -0.2915 0.2585 -0.1613 -0.1113 -0.1236 -0.2453 0.2821 0.2292 -0.1368 0.3000 0.1660 0.2094 0.1264 -0.2915 0.2689 -0.2189 0.2085 -0.1745 -0.1896 -0.1566 -0.2066 0.1425 -0.2170 -0.1887 0.1991 0.1566 -0.1802 0.2226 0.2085 0.1802 -0.3274 0.2472 -0.3472 -0.1679 -0.1906 0.3170 0.2198 0.1896 0.2151 -0.2972 0.1708 0.2340 -0.1179 -0.3132 0.3179 0.2670 -0.3292 0.1396 -0.1321 0.1368 -0.1792 -0.2340 0.1415 -0.1642 0.1509 0.2057 -0.1802 -0.1660 -0.3009 -0.1415 -0.2264 0.1434 -0.1519 0.2142 -0.1774 0.1953 0.2028 0.1604 -0.1472 0.2651 0.2142 0.1792 0.1434 0.1679 -0.1434 -0.2358 0.2330 -0.1368 -0.2198 -0.2160 0.2311 -0.1594 0.2406 0.2594 -0.1491 -0.1085 0.1736 0.2377 0.1396 0.1585 -0.1632 0.1236 0.1500 0.2245 0.1868 -0.2302 0.2340 -0.1858 -0.1330 -0.1821 -0.1925 -0.1575 -0.3679 -0.2255 0.1585 0.1142 0.2160 -0.1906 -0.1943 -0.2264 -0.2547 0.3425 -0.1481 0.1689 0.2047 -0.2292 -0.1840 0.1443 -0.1689 0.4491 0.1519 0.1868 -0.1368 -0.2094 -0.1736 -0.1528 0.1830 0.2274 -0.1962 0.2113 0.1934 -0.1774 -0.1019 0.2415 -0.1292 0.1736" HIT_INDICES="0 14 33 34 38 54 60 71 73 76 79 86 91 94 104 106 108 117 118 120" ES_PROFILE="0.0500 -0.0226 -0.1425 -0.0925 -0.0708 -0.1623 -0.1594 -0.2038 -0.1632 -0.1321 -0.1009 -0.1075 -0.0953 -0.0642 -0.0991 -0.0585 -0.0179 -0.0434 0.0066 0.0472" RANK_AT_ES="70.0000" RANK_SCORE_AT_ES="0.1000"/>
  <DTG RANKED_LIST="SexDevelopmentGenesPRL_remapped.rnk" TEMPLATE="na_as_pre_ranked" GENESET="gene_sets.gmt#GOBP_FOREBRAIN_DEVELOPMENT" ES="-0.2627" NES="-1.2778" NP="0.1879" FDR="0.6251" FWER="1.0000" CHIP="ftp.broadinstitute.org://pub/gsea/annotations_versioned/Human_Gene_Symbol_with_Remapping_MSigDB.v7.5.1.chip" RND_ES="-0.1412 -0.1559 0.1958 -0.2076 -0.2017 -0.1363 0.2755 -0.1918 0.2961 -0.2809 0.1997 -0.2213 -0.1515 -0.1564 -0.1471 0.1997 0.1687 -0.1933 0.2332 -0.1446 -0.3207 -0.3315 0.2307 0.1913 0.1323 0.1663 0.1997 0.1795 0.2066 0.1849 0.1254 -0.1210 -0.1854 0.2779 0.2656 -0.2764 -0.2061 0.2263 -0.2627 0.2194 -0.1628 -0.2464 -0.1564 0.1771 0.3079 0.2248 -0.4038 0.3876 -0.1687 -0.2661 -0.3079 0.1805 0.3069 -0.1244 0.2464 0.1633 0.2917 0.2568 0.2592 0.1559 0.1658 0.1717 -0.3699 0.1387 -0.1756 -0.1663 0.1761 -0.2705 0.1510 0.1992 0.2086 -0.1431 -0.2100 -0.2686 0.2951 0.2720 -0.1230 0.1849 0.2159 0.2568 -0.1889 -0.1884 -0.1195 -0.1363 -0.1638 -0.2907 0.2066 -0.2189 0.1495 -0.1604 -0.3187 0.2553 -0.2154 0.1913 -0.1244 0.1692 -0.1938 0.1377 -0.2076 0.1540 0.1456 -0.1545 -0.1574 0.2671 0.1968 0.2125 0.1446 -0.1574 0.1608 -0.2366 0.2474 -0.3443 -0.1938 -0.1594 0.1702 -0.1363 -0.2715 -0.2135 0.1269 -0.1667 -0.1702 -0.1815 -0.1466 -0.2287 -0.1510 0.1176 -0.2253 0.1830 -0.3571 -0.1717 -0.1997 -0.1643 -0.1972 0.2253 0.2568 -0.3182 0.1363 0.2120 0.1795 0.1402 0.1884 0.1294 -0.2312 -0.1230 0.1574 0.1948 0.1682 -0.2745 0.3222 0.2941 -0.1815 -0.2484 -0.1363 -0.2027 -0.1781 0.1972 -0.3374 0.2691 -0.2720 -0.2273 -0.2671 0.2031 -0.1736 0.1677 0.1112 -0.2917 0.2366 0.1977 -0.3419 -0.2651 -0.2941 -0.2100 0.2041 0.1687 -0.2066 -0.1574 0.1510 0.2031 0.1643 -0.2164 0.2400 0.1417 -0.1545 0.4496 -0.1303 0.2238 0.1402 0.2120 0.2636 -0.1481 -0.1594 0.1697 -0.1067 -0.2858 0.1353 -0.4368 0.1992 0.1692 0.2184 0.1938 -0.2110 -0.2484 0.1471 0.1864 -0.2145 -0.1353 -0.1874 -0.2248 -0.1653 0.3079 0.2474 0.2833 -0.1338 0.1372 -0.0979 -0.1687 -0.3138 -0.3153 -0.2091 -0.2194 0.2189 0.2823 -0.3119 0.1849 -0.2740 0.3271 0.1372 0.1830 0.1968 0.1323 0.1884 -0.3419 0.1722 0.1864 -0.1663 -0.2189 0.4250 0.1658 -0.1712 -0.1485 0.2558 -0.1918 -0.1176 0.1594 -0.2307 0.1805 -0.2533 -0.2661 -0.2553 -0.2041 0.1003 0.2130 0.2031 -0.3305 -0.1338 -0.2459 0.1382 -0.2130 0.1761 0.1166 0.2031 0.2145 0.1854 0.1638 -0.2814 -0.3104 -0.1210 -0.1559 -0.1121 0.2322 0.1279 0.2332 0.1456 -0.1628 0.2499 -0.1992 0.3256 -0.3094 0.2587 -0.2661 -0.1736 0.1968 0.1638 0.1249 -0.1456 0.2154 -0.2528 0.2223 0.1958 -0.2440 -0.3242 0.1805 -0.2410 -0.1751 0.3679 -0.1353 0.1628 0.2882 -0.1387 0.2435 0.1412 0.2027 -0.1849 -0.1481 0.2450 0.2189 0.1874 -0.2007 0.1417 0.1854 0.2007 0.2356 -0.2007 0.0905 0.2061 -0.1992 0.1958 0.1481 -0.1653 0.1623 -0.2651 0.1446 0.2892 0.1943 -0.2007 0.1845 0.2336 -0.2941 0.1161 -0.1958 -0.1436 -0.1746 -0.1879 0.2553 -0.2086 -0.1604 -0.1864 -0.2602 0.2661 0.1574 0.2415 -0.3394 0.1977 0.1968 -0.1717 -0.2499 0.2509 0.1958 0.1190 0.3994 -0.1717 0.1348 0.2204 0.1358 0.1422 0.1436 -0.1569 0.2430 0.2779 -0.2991 -0.1097 -0.1874 -0.1323 0.1992 0.2927 0.2322 0.2469 0.1358 0.1549 0.3512 -0.1781 -0.1313 0.1943 -0.3173 0.1608 -0.2602 0.2312 0.2017 -0.1849 0.2464 0.3419 -0.1663 0.1904 0.1923 -0.1786 0.1879 -0.2346 -0.1392 0.3665 0.2509 0.1884 -0.1077 0.1308 0.1574 0.1977 0.2095 -0.1407 -0.2125 0.2204 -0.1918 0.1692 0.3119 -0.2484 0.2405 0.2061 -0.2253 -0.1441 0.3596 -0.1559 -0.1663 -0.1589 -0.1023 0.2986 -0.2297 0.3350 0.2400 0.2273 -0.2509 -0.0999 -0.2592 0.1869 -0.2194 0.1899 -0.2248 -0.1923 -0.1653 0.1727 -0.1269 -0.1387 0.1968 0.2897 -0.1923 -0.1397 -0.2287 -0.2332 -0.2169 0.1225 0.1545 -0.1422 -0.2253 0.2100 -0.2091 0.2346 -0.2833 -0.3000 0.1756 0.1318 -0.3138 -0.3060 -0.1402 0.2204 0.2587 0.1126 -0.1667 0.2277 0.2213 -0.1077 -0.1923 -0.2007 0.3689 -0.1451 -0.2976 -0.1062 0.2602 0.1771 -0.1318 -0.2494 0.2002 0.2587 -0.1117 -0.3242 -0.2204 -0.1997 -0.2263 0.1756 -0.1786 0.2332 -0.2287 -0.1712 0.3374 -0.1982 -0.1786 -0.1584 -0.2086 -0.3153 0.1436 -0.1938 -0.1618 -0.1205 0.2346 -0.2415 0.2150 0.2277 0.2051 -0.3104 -0.2966 0.1343 0.1667 0.1618 0.2145 -0.2705 0.2509 -0.1854 0.1904 0.1530 -0.1849 0.2312 0.3851 0.2405 0.1781 -0.1510 0.1815 -0.1126 -0.1997 -0.2154 -0.3128 0.2518 -0.1869 -0.1692 0.1441 -0.2135 0.1977 -0.3291 -0.1372 0.1549 -0.1525 -0.2228 0.1781 0.3187 -0.2440 0.2150 0.2076 -0.1628 0.3419 0.1633 0.2213 0.2774 0.2474 0.1313 0.1608 -0.2346 -0.2366 -0.3084 -0.1387 0.1938 -0.2381 -0.1540 0.1584 0.1092 -0.1048 -0.1156 0.3212 0.1363 0.1062 -0.2720 -0.1677 -0.2450 -0.1854 0.1422 0.1653 0.1658 -0.2007 -0.1569 0.1392 0.2322 0.2376 0.1377 -0.2066 0.1805 0.2568 0.1500 -0.1909 0.2656 -0.2228 0.2425 -0.1702 0.2213 -0.2312 0.1874 -0.1756 0.1343 0.1722 -0.1471 0.1943 0.1913 0.1377 -0.1633 -0.1363 0.2164 -0.0979 -0.2213 -0.2041 0.1874 -0.2263 0.2145 -0.2145 -0.1505 0.1535 -0.3266 -0.3561 0.4402 -0.1771 0.2833 -0.1810 0.3910 0.2568 0.1604 -0.3020 0.1667 0.2696 -0.2410 -0.2307 0.2764 -0.1717 -0.1869 0.3114 0.2317 -0.2779 0.2592 0.1510 -0.3350 -0.2184 -0.2317 -0.2450 0.1220 -0.2568 -0.1530 0.1225 0.1372 0.2332 -0.2017 0.1864 -0.1849 0.1938 -0.1126 0.1992 0.1062 0.2602 -0.1397 0.1746 -0.1372 -0.3114 -0.2317 0.3148 0.2169 0.2312 -0.2553 0.1751 -0.1338 0.1313 0.3069 0.3537 -0.2405 -0.2558 -0.1938 0.1422 -0.1422 -0.1771 -0.1854 0.2509 -0.2848 -0.1628 -0.1569 0.1692 -0.1697 0.1294 0.3153 0.1107 -0.2307 0.2263 0.2823 -0.1495 -0.1845 -0.2528 -0.1599 0.1992 0.1215 -0.2204 -0.1417 0.1505 0.2932 -0.1387 -0.2951 0.1185 -0.1643 0.2253 -0.1849 0.3665 -0.1402 0.2474 0.1663 0.2445 0.3325 -0.3301 -0.1623 -0.1584 0.1997 -0.2204 -0.1830 0.1215 -0.2696 -0.2051 0.1530 0.2710 -0.1254 0.2405 -0.2125 0.2440 -0.3935 -0.2459 -0.1805 -0.1343 0.2297 -0.2779 0.1466 -0.2789 -0.1790 0.1771 -0.1864 0.2120 0.1289 0.2336 -0.2036 0.2095 0.1456 -0.1909 -0.2391 0.2100 -0.2646 0.2243 -0.1289 0.2179 0.3350 -0.1972 0.1171 -0.1904 -0.2651 -0.1746 0.1815 -0.1845 0.2518 -0.1441 0.1569 -0.2253 -0.1358 -0.1289 -0.2263 -0.1677 -0.1269 -0.1904 0.1810 0.2804 -0.2356 0.1328 0.2307 0.1569 -0.2587 -0.2823 0.4014 0.2145 0.1584 -0.2091 0.3197 0.2095 0.1810 0.1151 0.1771 -0.3232 0.1279 0.0989 0.2440 -0.1456 -0.2213 0.2474 -0.1584 -0.2592 0.1938 0.1161 -0.1958 0.1633 -0.1815 -0.1879 0.1185 0.2932 -0.1451 -0.1151 0.1909 0.1722 -0.2213 0.2405 0.1338 -0.1481 0.2095 -0.1510 0.1481 0.2322 0.1643 -0.2027 0.1407 0.1490 -0.2169 0.1948 0.0989 -0.2120 -0.2332 -0.2425 -0.1909 -0.1038 -0.2823 0.1436 -0.2435 0.2317 -0.1540 -0.1161 0.2154 -0.1751 -0.2646 0.1225 -0.2277 -0.2159 0.3512 -0.2400 0.3119 0.2755 0.1545 0.1604 -0.1249 0.2848 -0.1756 0.1323 -0.1899 0.2061 -0.2804 0.1722 -0.3281 -0.0910 0.3315 0.1594 -0.1121 -0.1638 0.2051 0.2892 0.1584 -0.2646 -0.1313 0.2095 -0.1303 -0.3055 -0.2150 0.3000 0.1220 0.2130 -0.1343 -0.1269 0.2587 -0.1786 -0.2027 -0.1422 -0.2027 -0.1781 -0.1805 0.2435 -0.1712 -0.2577 0.2543 0.1299 -0.3738 -0.1722 -0.1879 0.1348 -0.1736 0.1244 -0.2558 -0.3792 -0.1525 -0.3738 0.2248 0.1810 -0.1466 -0.2873 -0.1107 0.2189 0.1712 0.1353 -0.1874 -0.2484 0.2558 0.1038 -0.1687 0.2951 0.1805 0.1559 -0.1869 -0.1963 -0.2528 -0.1771 0.2494 -0.2927 0.2253 0.0964 0.1490 -0.1933 -0.1584 0.2681 -0.1284 0.1810 0.2681 -0.1422 0.1904 0.1756 0.2464 -0.1761 0.3256 -0.1126 0.1348 -0.1736 0.2100 -0.2789 0.1599 0.1933 -0.2297 -0.2253 -0.2051 0.1303 -0.2248 -0.1992 -0.2848 -0.3340 0.1623 0.2061 0.2253 -0.2169 -0.2661 0.1810 0.1264 -0.2238 0.1279 -0.1569 0.1795 0.2076 0.1923 0.1638 -0.1899 -0.1869 -0.1608 0.2145 -0.3197 0.1869 -0.1992 0.2381 0.3020 0.1638 0.2509 0.2986 -0.2789 0.3207 0.1963 -0.1456 0.1633 0.2027 -0.1992 0.1677 -0.1161 0.2636 0.1786 0.4191 0.2282 -0.2435 0.2474 -0.3089 0.1653 -0.2627 0.1535 -0.1471 -0.1958 -0.2966 0.2366 0.1722 -0.1977 0.1786 0.2273 -0.2159 -0.2553 0.3138 0.1913 -0.1820 -0.2258 0.1869 0.2902 0.2528 0.2332 -0.1722 -0.2110 -0.1938 -0.1771 0.3000 0.2823 -0.2051 0.2012 -0.1677" HIT_INDICES="11 27 34 48 51 59 60 61 67 76 79 82 92 100 104 105 106 107 115" ES_PROFILE="-0.0502 -0.1377 -0.1412 -0.2100 -0.1761 -0.1889 -0.1363 -0.0836 -0.0777 -0.0999 -0.0659 -0.0320 -0.0635 -0.0762 -0.0516 0.0010 0.0536 0.1062 0.0935" RANK_AT_ES="47.0000" RANK_SCORE_AT_ES="2.0000"/>
  <DTG RANKED_LIST="SexDevelopmentGenesPRL_remapped.rnk" TEMPLATE="na_as_pre_ranked" GENESET="gene_sets.gmt#HP_OCULAR_ANTERIOR_SEGMENT_DYSGENESIS" ES="-0.3036" NES="-1.2763" NP="0.1910" FDR="0.6246" FWER="1.0000" CHIP="ftp.broadinstitute.org://pub/gsea/annotations_versioned/Human_Gene_Symbol_with_Remapping_MSigDB.v7.5.1.chip" RND_ES="-0.2589 0.3125 -0.3661 -0.1875 -0.3482 -0.2143 -0.2411 -0.1964 0.1786 -0.1696 0.2857 0.2411 -0.1429 -0.1786 0.1786 -0.2232 -0.2143 0.2321 -0.2679 0.2321 -0.1786 0.2054 -0.4196 -0.1071 -0.1964 -0.3304 0.2321 0.1696 0.2143 -0.3661 0.2411 0.1786 0.1339 0.3304 0.1607 0.2946 0.2054 0.2857 -0.1429 -0.2232 0.2232 -0.3125 -0.1607 0.2679 0.3571 0.2321 -0.1696 0.2500 -0.3482 0.1786 -0.1875 -0.2232 -0.3393 -0.3839 0.2321 0.1875 -0.2589 -0.1964 -0.1696 -0.1696 -0.1964 0.1429 0.1339 0.4286 0.2768 -0.1429 0.2857 0.1964 -0.2411 -0.3661 -0.1696 -0.1071 -0.4464 -0.1964 0.1250 0.3214 -0.2143 -0.2054 0.1696 0.2232 0.2321 -0.1696 0.2857 0.2411 0.1875 -0.2768 0.3393 0.3661 0.1786 -0.2232 -0.1786 0.1786 -0.2143 -0.2232 0.2679 -0.1786 0.2946 -0.2589 -0.2232 -0.3839 0.2232 0.1786 -0.2321 -0.3125 -0.3750 -0.2679 -0.2857 0.1518 0.1339 0.1250 0.1071 -0.3125 -0.2232 -0.3839 -0.4286 0.2054 0.3125 0.2232 0.4375 -0.1339 0.1518 0.2232 -0.2411 -0.1696 -0.2143 -0.2589 0.1964 0.2321 -0.3571 0.2143 0.2232 0.2143 0.2768 0.2946 -0.1429 0.2232 -0.2232 -0.3571 -0.2321 0.3304 -0.1786 -0.2143 -0.1161 -0.2054 0.1161 -0.2679 0.2054 0.1429 0.1964 -0.1518 -0.1786 0.1607 0.3036 0.2679 -0.1696 0.1250 0.1250 -0.1607 0.1607 -0.1250 -0.2054 -0.2054 0.2232 -0.2232 -0.1786 0.1161 0.1786 0.1518 -0.1696 -0.1339 -0.2679 -0.3839 0.3393 0.1607 0.2589 -0.2679 -0.1429 -0.3125 0.2500 0.2679 0.1786 0.2500 -0.1339 0.2232 0.3036 0.2857 0.1429 0.3125 -0.3304 0.2768 0.1250 0.1339 0.1875 0.1786 0.2411 -0.2768 -0.1607 -0.2500 0.2143 -0.2679 0.2143 -0.1518 -0.1964 0.1518 -0.2768 0.2589 -0.3125 -0.3482 0.2054 0.2232 0.4107 -0.2679 0.1875 0.1607 -0.4554 0.2500 -0.2411 0.3214 -0.1786 0.1518 0.4464 0.2946 -0.1607 0.1875 -0.1786 -0.1429 0.2232 0.1875 -0.2411 0.2411 -0.2321 -0.2411 0.4732 0.1875 0.1786 0.2500 0.1875 -0.3571 -0.1607 0.3571 -0.1607 0.2054 -0.1607 -0.3750 0.2143 0.2857 0.3036 0.2500 -0.1786 -0.3661 0.1875 0.3661 -0.2143 0.2054 -0.2679 0.1071 0.2589 -0.3393 -0.4196 0.1518 0.3393 0.3036 -0.3125 0.2232 0.2054 -0.1696 0.1786 -0.2589 0.2143 0.2054 -0.3214 0.2054 -0.2321 -0.1964 0.3571 0.3750 -0.1518 0.4107 0.1696 0.2946 0.2143 -0.2500 0.2500 -0.2232 0.1786 -0.1964 0.1696 0.2232 -0.3214 -0.1964 0.2768 0.1696 -0.1786 -0.4286 -0.3571 -0.2679 -0.2768 0.2857 0.2500 -0.2232 0.1607 -0.2589 -0.3214 -0.2768 -0.2768 0.3125 0.1607 0.1875 -0.2500 -0.2589 -0.3661 0.1964 0.1429 0.1607 0.1696 -0.1786 -0.2500 0.2411 0.2500 0.3839 0.1875 -0.2411 -0.2500 -0.3125 -0.2500 0.3125 -0.3839 -0.4554 -0.1607 0.3571 -0.1696 -0.2411 0.2232 -0.1786 -0.3661 0.1696 0.2768 0.2946 0.1250 -0.1429 -0.1429 0.1071 -0.1429 -0.2232 -0.1696 0.2232 -0.1250 0.3482 -0.1518 -0.2232 -0.1786 -0.1339 -0.2143 -0.2232 0.1161 -0.1696 0.2589 0.1607 0.2232 0.1696 0.2857 0.2500 0.2411 0.2143 0.3482 0.1607 0.1875 -0.2143 0.1607 0.4107 0.1696 -0.2321 0.2679 0.1429 0.2768 -0.1696 0.1786 -0.1786 0.1518 -0.2589 0.2411 -0.2946 -0.1964 -0.1696 -0.2946 -0.1518 -0.2679 0.1875 -0.2143 -0.1429 -0.2143 -0.2679 -0.3661 0.1786 -0.2232 0.2143 -0.2054 0.2857 -0.1696 -0.1429 0.1786 0.1964 -0.1518 0.1786 -0.1786 0.3214 0.3482 0.2054 -0.2232 0.2679 -0.3571 -0.3125 -0.2232 -0.2857 0.2054 0.2679 0.2679 -0.2768 0.1696 0.1607 -0.3929 -0.2500 -0.3214 0.1964 0.1518 -0.1786 0.2857 0.2946 -0.1786 0.2857 -0.2321 0.2054 -0.1875 -0.3214 -0.2054 -0.2857 -0.1607 -0.2232 0.1607 0.3125 -0.1786 -0.1339 -0.1964 -0.2768 -0.4286 -0.1518 -0.2143 -0.3750 -0.1786 0.1964 0.1518 0.2857 -0.1786 0.2143 0.1964 0.1339 0.1875 -0.4286 0.1518 0.2143 0.1964 -0.1607 -0.3125 0.1429 -0.2768 0.1339 0.1875 0.1607 0.3393 -0.2321 0.2321 -0.1429 0.1964 -0.3214 0.2500 0.1607 -0.2857 0.2411 0.2411 -0.2768 -0.2321 -0.2589 0.1964 -0.2321 0.2946 0.1607 0.2411 -0.1250 -0.2143 -0.1161 -0.3036 -0.1161 0.2321 -0.2143 0.1250 -0.3929 0.1786 -0.3304 -0.1875 -0.2679 -0.2232 -0.2768 -0.1786 0.2232 0.2054 -0.2857 0.2857 -0.2054 -0.2321 0.1786 -0.2857 -0.1875 0.2589 0.2589 0.1786 0.1696 -0.2321 -0.2143 0.4375 0.1250 0.2411 -0.4196 0.1607 0.2054 0.1786 -0.1607 -0.4107 -0.1696 0.1875 0.1786 0.2679 0.1696 -0.1607 -0.3304 0.2143 -0.2232 -0.2232 0.1607 0.2054 -0.2054 -0.2500 0.2946 -0.2143 -0.2411 0.2411 -0.1161 0.2411 0.1607 -0.2589 -0.3304 -0.1786 0.2321 0.2143 -0.1786 -0.1161 0.1964 0.1875 0.1786 -0.2946 -0.2768 -0.3750 -0.3304 0.1429 0.1964 -0.1339 -0.2589 0.4018 0.1161 0.1786 -0.1964 0.3571 -0.1161 0.3750 0.1161 0.1786 0.2143 -0.3393 0.3125 -0.2054 -0.1964 -0.2054 -0.2411 0.3750 -0.2054 0.3036 0.2679 0.1250 0.2054 -0.2232 0.1339 -0.3214 0.1607 -0.1518 -0.2054 -0.1518 0.2679 -0.2054 0.2232 -0.2143 0.4018 0.2321 0.1964 0.1964 0.4375 0.2054 0.3839 -0.4375 -0.1964 -0.2232 0.3661 -0.2054 -0.2143 0.2321 -0.2143 0.1786 -0.1964 -0.1875 0.2768 -0.1429 0.4107 -0.2232 -0.1786 -0.1786 -0.2500 -0.3482 0.1429 -0.2589 -0.1964 0.1429 0.1875 0.1875 -0.4018 -0.4464 -0.4196 -0.2232 -0.2946 -0.2054 0.1250 -0.4196 0.2411 -0.3214 0.2143 0.1518 0.1786 -0.2054 0.2589 -0.3393 -0.4107 -0.2411 0.2143 0.2768 -0.1696 -0.1429 -0.1964 0.1071 0.2589 0.1250 0.1696 -0.1964 -0.2143 0.2411 -0.2679 -0.2143 -0.3571 0.2143 0.2589 -0.1875 0.1964 -0.1518 0.2589 0.1250 0.2500 0.2232 0.2232 -0.2946 -0.2321 0.1696 -0.4286 0.2411 -0.2321 0.2857 -0.2768 0.2589 0.2321 -0.1429 -0.2500 0.2679 -0.3036 0.2679 0.2054 0.2411 0.1786 0.2946 -0.3125 -0.3214 0.2232 0.1875 0.2232 0.3929 0.2321 0.2321 0.2232 0.3214 0.1429 -0.1518 -0.2946 0.1250 0.2857 -0.2143 0.1518 0.2679 0.2768 -0.2321 0.1696 -0.1518 0.2054 0.1875 0.1250 -0.1518 -0.1875 0.2589 0.3750 0.2679 -0.3036 -0.1161 -0.1607 0.2500 -0.2143 -0.2321 0.1786 -0.2054 -0.2321 0.1964 -0.1250 -0.2500 -0.2768 0.2232 0.2500 -0.2054 -0.1607 0.1607 -0.1250 0.2411 0.2589 -0.2143 0.1786 -0.2143 -0.3393 -0.1607 -0.3393 0.1696 -0.3214 0.3214 0.3036 -0.1161 0.1786 -0.2500 -0.1875 0.2679 0.1786 -0.2768 0.1339 -0.3125 -0.2679 -0.2679 0.2143 -0.2411 -0.1161 -0.2589 -0.3661 0.1786 0.2232 0.2589 -0.2679 0.2321 -0.1607 -0.1786 0.2946 0.2768 0.2143 -0.2768 -0.2321 -0.2411 -0.2143 0.4018 -0.2143 0.2143 0.4464 0.2321 0.1607 0.2321 -0.1339 0.2946 0.2768 0.2232 -0.1786 0.3482 0.2768 0.1696 -0.1518 -0.1518 0.2321 0.1339 -0.3929 0.1964 -0.2946 0.4464 0.1875 -0.2411 -0.4911 -0.3482 -0.2946 -0.2500 -0.2946 0.1607 -0.1875 -0.1607 -0.1964 0.1964 -0.1964 0.3304 0.2946 -0.2321 -0.1250 0.1964 -0.2143 0.2054 -0.1964 0.1964 -0.1696 -0.2500 -0.3214 0.2500 -0.2232 -0.2321 -0.2143 0.3125 0.2411 -0.1250 0.2232 -0.2411 -0.4107 0.2054 0.1250 -0.2054 0.1696 0.1875 0.2321 -0.2321 -0.2589 0.2768 -0.2857 0.2857 0.3661 -0.2411 -0.3214 -0.2768 0.2500 0.2679 -0.2321 0.1964 -0.1339 -0.4464 0.2768 -0.1696 -0.2500 -0.1161 -0.1696 0.2321 0.1696 -0.3214 -0.3750 -0.3393 0.3393 0.1607 -0.2946 0.3571 -0.2143 0.2679 0.1071 0.1250 0.2411 0.2857 -0.2500 0.1607 -0.2768 0.3036 -0.1696 -0.1607 -0.1696 -0.2232 0.1786 -0.1429 0.1964 -0.2857 0.1696 0.1518 -0.1964 -0.1429 -0.2500 0.2232 0.3750 0.2500 0.2768 0.1786 0.1696 -0.1786 0.2143 0.1518 0.1964 0.3393 0.1429 0.1696 -0.1696 -0.1607 0.2946 0.2411 0.2321 -0.3482 -0.2054 0.1875 0.4732 -0.2946 -0.1786 0.2143 -0.1607 0.2321 0.2679 -0.2679 -0.2411 0.1607 0.3839 -0.1607 0.2321 -0.2500 0.2589 -0.2500 -0.2768 -0.1607 -0.3036 0.2589 0.1875 0.3839 -0.2946 0.1964 0.2768 -0.1518 -0.1964 0.1875 -0.2946 0.2321 0.5446 0.3125 0.2679 0.2500 -0.2589 0.1696 0.2946 0.2500 0.1964 0.3571 0.3929 -0.1786 0.1429 0.1786 0.3661 0.2679 0.1964 -0.1607 -0.3125 0.1696 -0.2232 0.4018 -0.1964 0.3571 0.2232 -0.1964 -0.2857 -0.2054 0.1339 0.2411 -0.2054 -0.3393 -0.0982 0.1429 0.2946 0.1875 0.2411 -0.2500 -0.2143 -0.2857 -0.1875 0.1875 0.2232 -0.2768 0.2321 0.2321 0.1964 -0.2054 0.1518" HIT_INDICES="3 5 25 52 60 72 88 90 97 99 107 116 118 124" ES_PROFILE="0.0446 0.1071 0.0089 -0.1518 -0.1429 -0.1696 -0.2321 -0.1696 -0.1518 -0.0893 -0.0804 -0.0804 -0.0179 0.0089" RANK_AT_ES="87.0000" RANK_SCORE_AT_ES="-0.4100"/>
  <DTG RANKED_LIST="SexDevelopmentGenesPRL_remapped.rnk" TEMPLATE="na_as_pre_ranked" GENESET="gene_sets.gmt#HP_CRANIOSYNOSTOSIS" ES="-0.2622" NES="-1.2721" NP="0.1824" FDR="0.6294" FWER="1.0000" CHIP="ftp.broadinstitute.org://pub/gsea/annotations_versioned/Human_Gene_Symbol_with_Remapping_MSigDB.v7.5.1.chip" RND_ES="0.1618 -0.2228 -0.1323 0.1736 0.1968 -0.2263 -0.1559 -0.1663 -0.1771 -0.2120 -0.1402 0.2371 -0.1776 -0.1431 0.2966 -0.3060 0.1727 -0.2868 -0.2499 0.1589 -0.3630 -0.2651 -0.2366 -0.1594 -0.1795 0.2341 -0.0866 -0.4437 -0.2415 -0.1067 0.2179 0.1141 -0.1958 0.3256 0.2332 0.3606 0.1363 -0.2095 0.2277 -0.3384 0.2213 -0.2243 0.2474 0.3069 -0.1623 -0.2814 -0.1874 -0.1195 -0.1667 -0.2135 0.3173 -0.1608 0.1269 -0.1303 -0.2705 0.3783 0.1938 -0.1643 -0.2592 0.1510 0.1377 -0.1397 0.1628 -0.2036 0.2459 -0.2671 0.1795 -0.1879 0.1407 0.2518 0.1653 -0.2705 0.1899 -0.1874 0.2755 -0.1943 0.0949 -0.2941 0.1913 -0.2440 0.1476 0.1456 0.2661 -0.2125 0.2287 0.1205 -0.1746 -0.2002 -0.2474 0.1618 0.2332 0.3758 -0.2774 -0.1244 -0.2253 -0.1746 0.4215 0.1727 -0.1786 -0.1510 -0.2804 0.2145 -0.2110 -0.2484 -0.2430 0.2091 -0.3256 0.2976 -0.2179 0.1820 -0.2366 0.1343 -0.1417 0.1422 0.2110 -0.2076 -0.1323 -0.1338 -0.1323 -0.1407 -0.1082 0.2941 0.1466 0.2715 -0.1220 -0.1594 0.2277 0.2189 0.2848 -0.2435 -0.1574 0.1992 0.1318 -0.2287 -0.1441 -0.1235 -0.2376 0.2169 0.1131 0.2307 -0.3522 -0.1992 0.2273 -0.1712 0.2469 0.1997 0.2518 0.1289 0.1185 0.2563 0.1313 -0.4156 0.1845 0.1997 -0.1658 0.2061 -0.2031 -0.2258 -0.2307 -0.2577 -0.2076 -0.2194 -0.2027 0.2755 0.2450 -0.3045 -0.1899 -0.1751 -0.1663 -0.2100 0.2882 0.2027 -0.1318 0.2705 0.2341 -0.1815 0.1771 -0.1682 0.2568 -0.1879 0.2159 -0.2091 -0.2602 -0.2450 0.1663 -0.1845 -0.2681 0.1559 -0.2341 -0.2568 0.2376 0.2189 -0.4343 0.2130 0.2086 -0.2823 0.2459 -0.2518 0.1977 -0.1318 -0.2061 -0.1530 0.2799 -0.1121 0.3094 0.2110 -0.1736 0.1977 -0.2941 0.1854 -0.1171 0.2523 -0.1854 -0.2120 0.1830 -0.1540 -0.1948 -0.1658 0.1623 0.1746 -0.4132 -0.1972 -0.2287 0.2484 -0.1869 -0.2100 -0.1500 -0.1982 0.1702 0.1308 0.2366 0.4004 -0.2007 0.2159 0.1363 0.2312 -0.1264 -0.2258 0.3350 0.1820 -0.1771 -0.1623 -0.3020 0.1746 0.2730 -0.1781 -0.3792 0.1062 -0.1436 0.1786 -0.1500 0.2809 0.1599 -0.2627 0.1594 -0.3374 -0.2076 -0.1549 0.3325 0.3246 0.2253 -0.1436 0.1264 0.1904 -0.3537 -0.1604 -0.2189 0.1958 0.1589 0.2159 0.1279 -0.1397 0.1161 0.1530 -0.2636 -0.1756 0.1722 -0.2189 0.1889 0.2848 0.1795 -0.1574 -0.2145 0.1161 0.1746 -0.1259 -0.1653 -0.1736 0.1958 0.1338 -0.2076 -0.3758 0.1663 -0.1889 -0.1810 0.1264 0.1968 0.1756 -0.2494 0.2391 0.2400 0.1589 -0.1702 -0.1913 -0.2400 0.1948 -0.1200 0.1372 -0.1490 0.2646 0.1913 0.3010 0.2696 0.2297 -0.2150 -0.2317 -0.1574 0.1249 0.3138 -0.1717 0.2332 0.2145 -0.1510 -0.1156 -0.1235 0.1913 0.2376 -0.1948 -0.2213 -0.1913 -0.2223 -0.1667 -0.3419 -0.1195 0.2110 0.3502 0.1249 0.1667 -0.1564 -0.2110 -0.1864 -0.1751 0.2263 -0.3384 0.2110 -0.1117 -0.2366 0.2145 -0.2154 -0.2041 -0.1417 -0.1289 0.3738 -0.0999 0.3281 -0.2996 0.1131 0.1559 0.2253 0.2332 -0.4673 -0.2376 0.1062 -0.1722 -0.2391 -0.1972 0.1667 0.1623 -0.1594 -0.1638 0.1820 -0.1062 0.2425 -0.1431 -0.1072 -0.1982 0.2577 -0.2410 0.1781 0.1736 0.1072 -0.2041 -0.2686 -0.2740 0.2051 -0.1535 0.1884 -0.1254 0.2036 0.1417 0.1097 -0.2223 0.1722 -0.2696 0.2031 -0.2184 -0.1977 -0.2253 0.2154 0.2696 -0.2213 -0.1117 0.2051 -0.2248 0.1117 0.2740 -0.1446 0.1441 -0.1667 0.1938 -0.2007 0.1200 -0.1810 -0.1510 -0.2169 -0.1235 0.2346 -0.2814 -0.1392 -0.3679 -0.2332 -0.2587 -0.1697 0.2051 -0.1594 -0.3138 -0.2253 0.0999 0.2543 -0.3512 -0.1776 -0.1225 -0.3724 -0.1299 -0.1815 -0.1471 -0.2061 0.2543 0.1874 -0.2627 -0.1407 -0.1840 0.1338 0.1476 0.2204 -0.2568 -0.1259 -0.1845 0.1422 0.3256 -0.2568 0.1185 -0.2430 -0.2002 0.2017 0.2218 -0.1471 0.2282 -0.2410 0.2715 0.2602 0.1397 0.2273 0.1028 0.1790 -0.1697 -0.1328 -0.1422 0.2391 -0.3079 -0.1933 -0.1466 -0.1727 0.1845 -0.1363 -0.1968 -0.1328 0.1771 0.1279 -0.1259 -0.1874 -0.2720 -0.1854 -0.2814 0.1545 -0.1697 -0.1466 0.1712 0.2892 0.2381 0.2381 -0.2661 0.1476 0.2287 -0.2484 -0.1545 0.2223 0.1889 -0.1584 -0.2228 0.1466 0.1692 0.2705 -0.1658 -0.1525 0.1884 -0.3232 0.1500 0.2941 0.2799 0.1210 0.1589 -0.3374 -0.1205 -0.2027 -0.2238 0.1820 0.1712 -0.0935 0.4260 -0.1643 0.1884 -0.1736 0.1023 0.2031 0.2317 0.2951 0.2322 0.2332 -0.3876 -0.3010 -0.1746 0.3104 -0.1559 -0.2213 0.1731 -0.1254 -0.1372 -0.2651 0.2312 -0.2277 -0.1667 0.2661 -0.3222 -0.1751 0.2051 -0.2882 -0.2400 0.1795 0.3246 0.1618 0.2218 0.2636 -0.1736 0.1323 -0.2243 0.2902 -0.1294 0.1761 -0.2169 0.2518 -0.2036 -0.1235 0.1082 0.3468 0.1692 0.1141 -0.0905 0.1682 0.1687 -0.2036 -0.2371 0.1058 0.2277 0.2612 0.2976 -0.1638 -0.2002 -0.2696 -0.2159 -0.1879 -0.1205 -0.2194 0.1933 0.2391 0.1968 0.1604 -0.2646 -0.3655 0.1692 0.2415 0.1323 -0.1205 0.1495 -0.2381 0.1417 -0.2636 -0.2002 0.4048 0.1441 -0.1992 -0.1067 0.1215 0.2528 0.1854 0.2145 0.1972 -0.1968 -0.2646 -0.2745 0.1864 -0.2927 0.1786 0.1913 0.1830 -0.2577 0.2263 -0.0895 0.2755 0.1692 -0.1092 -0.2263 -0.1854 0.1589 -0.2184 -0.2076 -0.3640 -0.1692 0.1968 -0.1677 0.1308 0.3281 -0.2031 -0.2041 -0.3738 -0.1289 0.1682 -0.1515 0.2031 -0.1874 -0.3768 -0.1712 0.2720 0.2381 0.2150 -0.2636 -0.3374 -0.1677 -0.1412 0.1746 -0.1269 0.1259 -0.1702 0.1810 -0.1259 -0.1446 -0.2095 -0.1510 -0.2636 0.1623 -0.2100 0.1810 0.2159 0.2597 -0.1667 -0.2332 0.2332 0.1977 0.2253 0.1958 0.3920 0.3512 0.3207 0.2346 0.1156 -0.1446 0.1820 -0.1761 -0.2941 -0.1215 0.1884 0.1786 -0.1958 -0.1667 -0.1294 0.1249 0.1810 0.1569 -0.1485 0.2941 -0.2135 -0.2332 -0.3487 0.1485 0.1810 -0.2627 0.1377 -0.2351 0.1982 -0.1712 0.2577 0.2882 -0.3207 0.1451 0.2332 0.1166 0.3010 -0.2282 -0.1815 0.2553 -0.2907 -0.1220 -0.2415 -0.1318 0.1697 -0.2927 -0.1289 -0.1171 -0.3699 -0.2061 -0.1830 -0.2179 -0.1805 0.1466 0.2459 -0.2376 0.2907 -0.2194 0.2248 0.2017 0.1545 -0.2745 -0.2459 0.1392 0.2927 0.3714 -0.2523 0.2941 0.2273 -0.2027 0.2651 -0.2661 -0.1323 0.1210 0.2873 -0.1205 -0.2528 0.2459 -0.2282 -0.1441 0.2145 -0.4097 -0.1869 -0.1717 0.3674 0.1933 -0.2277 0.1746 0.2322 0.2892 -0.1746 0.1923 0.1102 -0.1584 0.2120 -0.1751 0.4599 0.2474 -0.2661 0.1722 -0.2636 -0.2873 0.2823 -0.1643 -0.1692 0.1323 0.1338 0.2027 0.1485 0.2061 0.1279 -0.2017 0.1559 -0.1653 0.2661 -0.1249 0.1933 0.1397 0.1879 0.2341 0.1584 -0.2464 0.2440 -0.1943 -0.1599 0.1751 -0.1574 0.1185 -0.2587 0.3315 -0.2627 -0.1904 0.1338 -0.2986 0.3035 -0.1820 0.2007 0.1564 -0.3148 0.1623 -0.1923 0.1840 0.1510 -0.1972 0.1687 -0.1869 0.1062 0.2951 0.1436 -0.1825 0.2066 -0.2213 -0.1805 0.1008 -0.1210 0.1618 -0.2317 0.1712 0.2622 0.2509 -0.1972 0.1702 0.2917 -0.3807 -0.2277 -0.1535 -0.2528 0.2017 -0.1643 0.3246 -0.2238 0.2740 0.2730 0.2366 0.2799 -0.1323 -0.1899 -0.1997 -0.2194 0.3463 -0.1943 0.3104 -0.3522 -0.1968 0.2440 0.1918 0.2425 -0.2356 0.1864 -0.1599 0.1092 0.1382 0.1618 0.2238 -0.2686 0.1023 0.1938 0.1810 0.1943 -0.1608 -0.1933 -0.3010 0.2553 -0.1795 0.1564 0.1126 -0.1264 -0.1889 -0.2076 0.1431 0.1663 -0.1790 0.1599 0.1471 -0.2322 -0.2710 -0.1663 0.2332 0.2189 0.2415 0.2523 -0.1702 -0.1530 -0.2986 0.2937 0.1574 0.3000 0.2636 0.1845 0.2484 -0.2100 0.2976 -0.1938 0.3478 -0.2002 -0.2440 -0.3886 0.2154 0.2100 0.1422 -0.2007 -0.1505 0.3291 0.2159 0.1485 -0.1948 0.1589 -0.2435 -0.1161 0.3232 0.1864 0.2951 0.2253 0.1608 -0.2145 0.1682 -0.1328 -0.2007 0.1382 0.1746 0.2484 0.0856 0.1702 -0.0930 -0.0974 0.1545 -0.3187 0.1033 -0.1549 -0.2036 0.2184 -0.2031 -0.1126 -0.1933 0.3276 -0.2823 0.1589 0.2705 -0.1422 -0.2194 0.1869 0.1043 0.3045 0.2941 0.3655 -0.1879 -0.1938 0.2287 0.2484 -0.1992 0.2312 0.1997 0.1830 -0.1269 -0.2238 -0.2263 0.1038 0.1731 0.1589 0.2253 0.1215 0.1392 0.2779 -0.2440 -0.2273 0.1992 0.2415 -0.1559 0.1549 -0.2051 -0.1663 -0.2440 -0.1584 0.1589 0.1604 -0.2228 -0.2366 -0.2287 -0.1171 0.1795 -0.2740 0.1117 -0.2533 0.2027 0.2696 -0.2543 -0.1495 -0.3689 -0.1372 0.1289" HIT_INDICES="3 5 17 33 37 53 54 60 61 76 90 101 103 104 108 109 110 118 120" ES_PROFILE="0.0246 0.0679 0.0177 -0.0698 -0.0453 -0.1328 -0.0802 -0.0743 -0.0216 -0.0999 -0.1687 -0.2095 -0.1663 -0.1136 -0.0890 -0.0364 0.0162 0.0034 0.0467" RANK_AT_ES="100.0000" RANK_SCORE_AT_ES="-1.3600"/>
  <DTG RANKED_LIST="SexDevelopmentGenesPRL_remapped.rnk" TEMPLATE="na_as_pre_ranked" GENESET="gene_sets.gmt#HP_ABNORMALITY_OF_THE_UTERUS" ES="-0.2111" NES="-1.2718" NP="0.1504" FDR="0.6262" FWER="1.0000" CHIP="ftp.broadinstitute.org://pub/gsea/annotations_versioned/Human_Gene_Symbol_with_Remapping_MSigDB.v7.5.1.chip" RND_ES="0.0889 -0.1333 0.1500 0.1278 -0.1111 0.1944 -0.1000 -0.1722 0.1278 0.1611 -0.2000 0.1611 0.2000 0.2944 -0.2111 0.1389 -0.1167 -0.0944 -0.1944 0.1111 0.1444 0.0833 0.1611 -0.1722 0.1333 0.1333 0.1056 0.2444 -0.1333 -0.1944 -0.1611 0.2222 0.0833 0.1389 -0.1222 -0.2500 -0.2056 0.1556 -0.2167 -0.2056 0.2444 0.2500 -0.1444 0.1556 0.2056 0.1667 -0.1167 0.2611 -0.1889 0.1556 -0.1389 -0.1278 -0.1111 -0.1556 -0.2222 -0.1556 0.1667 -0.2000 0.2056 -0.1222 -0.1222 0.1222 0.1111 0.1389 -0.1667 -0.2944 -0.1778 -0.1000 -0.1833 0.1778 -0.2167 0.1778 -0.2167 0.1389 -0.1611 -0.2222 -0.1833 0.2056 -0.1222 0.0944 -0.2111 0.1500 -0.1833 -0.1167 0.1389 -0.1389 0.2667 0.2000 0.0778 0.2556 0.1278 0.1833 -0.1667 -0.2500 -0.1444 0.0944 -0.1333 0.1389 -0.2611 -0.1056 -0.2000 0.2833 0.2167 0.1167 0.1500 0.1889 -0.1722 0.1556 0.0722 0.0833 0.1389 0.1556 -0.2500 0.1222 -0.1056 0.1278 0.3500 -0.1444 0.1556 -0.1278 -0.2222 -0.1056 -0.1556 0.1111 -0.1778 -0.0944 -0.1389 -0.0889 -0.1556 -0.2000 -0.2056 -0.1611 0.1500 -0.1000 -0.1278 -0.2389 -0.1667 0.1556 -0.1000 0.1444 0.2444 0.2167 0.2333 -0.1056 0.1611 -0.0889 0.3167 -0.1722 0.2500 -0.1556 0.1389 0.2000 0.1278 0.1611 0.2167 -0.1278 0.1833 -0.1056 0.1556 0.2667 0.3000 -0.1333 -0.1222 -0.1056 0.1111 -0.1444 -0.1722 -0.1778 -0.1278 0.1222 0.2111 -0.1611 -0.1833 0.2056 0.2278 0.1056 -0.1722 0.2611 -0.1389 -0.1667 0.1500 -0.1222 0.2389 0.2167 0.1889 0.1556 -0.1000 -0.1000 0.1222 -0.1167 0.1056 0.1611 -0.1056 -0.1833 -0.1333 -0.1222 -0.1944 0.2056 0.1944 -0.1889 -0.1111 0.1611 0.1889 -0.1333 0.1222 -0.1389 -0.1722 0.1833 -0.1111 -0.0667 0.1611 0.1667 -0.2111 0.1556 0.1167 0.1889 0.1167 0.2056 -0.2056 -0.1222 -0.2389 0.1333 0.2222 0.1833 -0.1778 0.2500 -0.1778 -0.2333 0.1722 0.1333 0.1444 0.1667 0.1444 0.2000 -0.2611 -0.2611 -0.1556 0.1111 0.1500 0.1500 0.0889 0.1556 0.1722 -0.1389 -0.1722 0.2222 -0.2667 0.1444 -0.1278 0.3222 0.2667 -0.1056 -0.1667 -0.1722 0.0944 -0.1667 0.0944 -0.1778 0.1444 0.1389 -0.1278 -0.1278 -0.2222 -0.1278 -0.2333 -0.1556 -0.1611 -0.1167 0.1389 0.1389 -0.1722 -0.1556 0.1389 -0.2167 0.2222 0.1611 0.1389 0.1444 0.1500 -0.1389 -0.1500 0.1444 0.3556 -0.1333 0.2444 0.1778 0.1167 0.1444 0.2056 -0.3000 0.2056 0.2000 -0.1000 0.2000 0.1278 -0.1778 -0.1778 0.3333 0.1444 0.2000 -0.1611 -0.2111 0.1333 0.1778 0.1944 0.1167 -0.1056 0.1667 -0.1444 -0.1056 -0.2333 0.1500 -0.2500 -0.1556 0.1222 0.1833 -0.0944 -0.1611 -0.1611 0.2389 -0.1278 -0.1389 -0.1556 -0.1556 0.1611 0.1722 -0.1278 -0.1111 -0.1944 -0.3222 -0.1389 -0.1944 0.1278 0.0778 -0.1111 -0.1778 0.1444 -0.3000 -0.2889 0.2278 0.1111 -0.1389 0.1222 -0.1889 0.1000 -0.1778 -0.1556 -0.1278 0.1278 -0.1167 -0.1444 0.1500 0.2278 -0.2556 -0.2000 -0.1722 0.1667 -0.2167 -0.1833 -0.1944 -0.1444 -0.1556 -0.1833 0.1500 -0.1167 -0.3056 -0.1444 -0.1944 0.2722 0.2056 0.1667 0.2056 0.1944 -0.1444 0.1278 0.1444 -0.1722 0.1222 -0.1889 -0.1333 -0.2500 0.1222 0.1667 0.2278 -0.1500 -0.1333 -0.1111 -0.1444 0.1278 -0.2167 0.1444 0.1167 -0.1556 0.3056 -0.1778 0.1722 -0.2222 0.1667 -0.1833 -0.1611 0.1722 -0.2556 -0.2167 0.1389 -0.1278 0.1222 -0.2056 0.1667 -0.2389 0.2889 -0.0889 0.2389 0.2611 0.1111 0.1556 0.2000 -0.1667 -0.1222 -0.2667 0.2000 -0.3000 -0.1722 -0.1278 0.1611 -0.1111 -0.1444 0.1611 0.1556 -0.0889 -0.1722 -0.1722 -0.1222 0.2167 -0.2333 -0.1778 0.1556 -0.1333 -0.2056 0.1722 0.1056 -0.1611 -0.1667 -0.2222 0.1833 -0.1500 0.1611 -0.1778 0.1944 0.1722 -0.1278 -0.1944 0.1000 0.1222 0.1889 0.2556 0.1389 0.1222 0.1722 -0.1556 -0.1333 -0.2056 0.1167 0.1444 -0.2000 0.1278 -0.2389 -0.2722 0.1111 0.2556 -0.1611 -0.1333 0.2611 0.1444 -0.0944 0.1222 -0.2611 0.1167 -0.2333 -0.2000 0.1778 -0.3056 0.0944 -0.1944 0.1333 0.1556 0.0722 0.2111 -0.1389 0.2000 -0.1278 0.1389 0.1278 -0.1778 -0.2111 -0.1944 0.1500 0.1389 0.1278 0.1444 -0.1833 0.1333 0.2444 -0.1111 0.1278 -0.1722 -0.1667 -0.1500 -0.1556 -0.1278 0.1333 -0.1111 0.1944 -0.1167 -0.1778 -0.0833 -0.1611 -0.2000 0.1389 0.1556 -0.2056 0.1333 -0.1444 -0.1333 -0.1722 -0.1556 -0.2222 -0.1778 -0.1722 -0.1500 0.2500 -0.2444 -0.1778 -0.2111 -0.2611 0.1444 -0.0889 -0.2500 0.1278 0.1222 -0.1167 0.1611 0.2556 0.2056 -0.1500 0.1389 -0.1889 -0.0833 0.2722 0.2333 0.2444 0.1500 0.2000 0.2278 0.1333 -0.3500 -0.1833 0.1667 0.1444 0.1111 0.2056 -0.1833 -0.1111 -0.1778 -0.1444 -0.1889 0.1722 0.1222 -0.2333 0.2389 -0.2111 -0.1389 -0.0667 0.1611 0.1833 -0.1389 0.1833 0.1111 0.1889 -0.1722 0.2389 0.1778 0.1778 -0.1778 -0.1500 -0.1000 -0.2778 0.1611 -0.3333 -0.1500 0.1500 -0.1278 -0.1389 0.1500 -0.1667 -0.1167 0.1333 0.1056 0.3000 -0.1889 0.1167 -0.2278 0.1889 0.1556 -0.1000 -0.1111 -0.1833 -0.0833 0.1278 0.2056 0.2222 0.1222 -0.1611 0.1611 -0.1167 0.0944 0.0944 -0.1667 0.1667 -0.1389 -0.1611 0.1889 -0.1222 0.2389 0.1167 0.1944 0.2056 0.1111 -0.1333 0.1944 0.1111 -0.1111 0.1444 -0.1444 0.1667 0.2500 0.1278 0.1667 -0.1389 -0.2056 0.2111 0.2167 -0.2000 -0.1611 0.2444 -0.1000 0.1889 -0.1333 0.1500 -0.1111 -0.1722 0.1278 0.1333 0.1778 -0.1500 -0.1111 -0.1111 -0.1222 -0.2000 -0.2111 -0.1222 0.1111 0.1111 -0.1778 0.2056 0.1111 0.2167 0.2111 -0.2000 -0.1556 0.1222 -0.1500 -0.0944 0.2000 -0.1667 -0.1111 -0.1667 -0.1389 0.1722 -0.1167 0.1056 -0.1833 0.1778 -0.0889 -0.1944 0.1611 0.1667 0.1389 -0.1333 -0.2500 0.1556 0.2444 -0.1389 -0.1000 0.2389 0.2278 -0.2111 -0.0889 -0.2000 0.2000 0.1000 -0.1333 0.2056 0.1167 -0.1611 0.1444 0.1889 0.1667 0.1500 0.2056 0.1667 0.1667 0.1722 0.1333 -0.1056 0.2000 0.1944 -0.1778 0.1389 -0.1444 -0.1611 0.1444 0.1944 0.1833 0.1667 0.2500 0.2500 0.1500 -0.0722 0.1000 -0.1389 -0.0778 0.1278 0.1944 0.0778 -0.1333 0.1667 0.2111 0.1556 -0.2000 -0.2278 -0.1611 0.1833 -0.1889 -0.1500 0.1333 -0.1500 -0.1722 -0.1500 -0.1556 0.1722 -0.1389 0.1000 0.1667 0.1556 -0.1778 0.1389 -0.1389 0.1389 0.1111 0.2000 -0.1833 -0.1278 -0.1222 -0.1611 -0.2778 0.3500 -0.1778 -0.1833 -0.1944 0.1889 -0.1278 0.1889 -0.1667 -0.1778 -0.1333 0.1444 0.1333 0.1667 -0.0889 0.1222 0.1000 0.1500 0.3278 -0.1389 0.1167 0.3056 0.2889 -0.1111 -0.2222 0.1778 0.1389 0.1111 -0.1000 0.1778 -0.1778 -0.1389 0.2500 0.1222 0.1389 0.2056 0.1556 0.0833 0.1333 0.1444 0.0944 -0.1667 -0.1389 -0.1667 -0.2056 0.1611 0.2778 -0.1778 0.1722 0.1111 0.1500 -0.2000 -0.1278 0.2500 -0.2444 0.1611 0.1667 -0.1556 -0.1111 0.1611 0.0889 -0.1722 0.1333 -0.1333 -0.2778 0.1111 0.1889 -0.2556 -0.3167 0.1000 0.1889 -0.1278 0.1667 0.1278 0.1722 -0.0944 0.2333 -0.2056 -0.1889 0.1944 -0.1556 0.1222 -0.1056 0.1833 0.1889 -0.2278 0.1833 0.1500 0.1167 -0.1889 -0.1611 -0.2000 0.2722 0.0778 -0.1500 0.1222 -0.1167 -0.1000 -0.1389 -0.1500 -0.1389 0.1778 0.1333 0.0833 -0.2389 0.1833 0.1611 -0.3000 -0.2000 0.1722 -0.2944 0.1889 0.2500 0.1556 0.1167 -0.1833 -0.1389 -0.1556 0.1944 0.2444 -0.1667 0.1333 -0.2167 -0.1056 0.1111 0.1944 -0.1611 -0.2167 0.2167 0.1389 0.1611 0.1500 0.1944 0.1611 -0.1611 -0.1389 -0.1667 -0.3278 -0.1667 -0.2056 -0.0889 -0.1889 0.2111 0.1167 -0.2444 0.1056 -0.1333 0.1944 0.1722 0.4000 -0.1000 0.1056 -0.2056 -0.1778 0.1222 0.1167 0.1500 0.1667 -0.2444 0.2000 -0.2278 -0.1722 -0.1722 -0.1167 -0.1778 -0.1611 -0.1611 -0.1833 0.0778 0.1167 -0.2056 -0.2000 0.1111 0.1500 0.2056 0.2167 0.1556 0.1444 -0.1833 -0.1278 0.2889 -0.1722 -0.1667 0.1167 -0.1056 0.1333 0.1389 0.1444 -0.1333 0.1500 0.1833 0.1222 -0.1000 -0.2611 0.1222 0.0778 0.3056 0.0944 -0.1333 0.2056 0.3222 -0.1500 0.3167 -0.1556 -0.3389 0.0667 0.1111 -0.1722 0.1333 -0.1500 -0.1778 -0.1500 -0.1222 -0.1667 -0.3167 -0.0833 -0.1556 0.1222 -0.1333 0.1778 0.1667 0.1333 0.1056 0.2000 -0.1278 0.1056 0.1278 0.1722 -0.1722 -0.1611 0.1389 0.1111 0.2444 0.0944 -0.1611 -0.0667" HIT_INDICES="1 12 14 20 23 24 35 36 37 50 54 55 56 57 58 59 60 62 63 73 74 79 82 86 88 90 94 104 105 106 109 116 117 118 120 122" ES_PROFILE="0.0167 -0.0667 -0.0500 -0.0778 -0.0722 -0.0444 -0.1278 -0.1000 -0.0722 -0.1778 -0.1833 -0.1556 -0.1278 -0.1000 -0.0722 -0.0444 -0.0167 -0.0000 0.0278 -0.0444 -0.0167 -0.0333 -0.0278 -0.0333 -0.0167 -0.0000 -0.0056 -0.0778 -0.0500 -0.0222 -0.0167 -0.0556 -0.0278 -0.0000 0.0167 0.0333" RANK_AT_ES="53.0000" RANK_SCORE_AT_ES="1.5500"/>
  <DTG RANKED_LIST="SexDevelopmentGenesPRL_remapped.rnk" TEMPLATE="na_as_pre_ranked" GENESET="gene_sets.gmt#HP_ABNORMAL_UVEA_MORPHOLOGY" ES="-0.2474" NES="-1.2675" NP="0.1834" FDR="0.6312" FWER="1.0000" CHIP="ftp.broadinstitute.org://pub/gsea/annotations_versioned/Human_Gene_Symbol_with_Remapping_MSigDB.v7.5.1.chip" RND_ES="-0.1381 0.2867 -0.1381 -0.1897 -0.2386 0.1538 0.2072 0.2098 -0.2010 0.1923 0.2238 0.2535 -0.1932 0.1329 -0.2220 0.3147 -0.1591 -0.2517 -0.1853 -0.1250 -0.1836 -0.2080 -0.1372 0.3663 -0.1477 -0.2386 0.3794 -0.2395 0.1976 -0.1276 -0.2474 -0.2124 -0.2666 -0.1547 -0.1888 0.1687 0.3016 0.1600 0.2719 -0.1372 0.2124 0.3051 0.1198 0.2535 0.2316 0.1355 0.1844 -0.2037 -0.1687 -0.1530 -0.1958 -0.1233 0.2124 -0.2203 -0.3234 0.2465 -0.2421 0.1923 0.1285 0.1329 0.1643 0.3418 -0.1600 0.2281 -0.2622 -0.1302 -0.1233 -0.2544 -0.1530 -0.2343 -0.2107 0.1538 0.2072 -0.2212 -0.1740 0.2841 -0.2692 0.2045 -0.1215 -0.1434 -0.2386 0.1381 -0.2657 -0.1329 -0.1084 0.1399 0.1862 0.1399 -0.1844 -0.1049 0.2334 -0.3208 0.1512 -0.2212 0.1993 -0.1652 0.1661 -0.2456 0.2238 0.1678 0.2404 0.2273 0.2998 0.1189 0.1661 -0.1923 -0.1661 0.1215 0.1809 -0.1792 -0.3199 -0.1425 -0.1084 0.2194 0.1687 0.1871 0.1862 0.1206 -0.2544 -0.3549 -0.1521 -0.2500 0.1469 0.2281 -0.1731 0.3138 0.1949 0.1976 -0.2054 0.1757 0.2010 -0.2876 -0.1862 -0.2010 -0.1713 -0.1381 -0.2247 0.3523 -0.1932 -0.2159 -0.2456 -0.1740 0.1381 -0.2509 0.1530 0.1276 0.3042 0.1547 -0.1399 -0.2238 -0.2054 0.3400 -0.1233 -0.2229 -0.1093 -0.1538 -0.2360 0.1617 -0.1093 0.2203 -0.1836 -0.1740 -0.2378 -0.1608 -0.1346 -0.1914 0.1836 0.2255 -0.1626 0.1740 -0.2439 0.0892 -0.2990 -0.2937 0.1538 -0.1591 -0.2247 -0.2456 0.2124 -0.2622 -0.2439 -0.2439 -0.2334 -0.2098 0.1661 -0.2867 0.2316 -0.1766 -0.2072 -0.2220 0.1565 0.1713 -0.1267 -0.1740 0.1486 0.2753 0.1538 -0.1442 0.2902 -0.1538 0.2150 -0.3383 0.1809 -0.2753 -0.1372 0.1731 0.1766 -0.1976 0.2544 -0.1407 0.2281 -0.2509 0.2019 -0.2220 -0.1364 -0.1879 -0.1547 0.1521 -0.1460 0.1809 0.3313 0.0997 0.2474 0.2517 -0.1696 -0.3488 -0.0909 0.2229 -0.1556 0.2483 0.1836 0.2998 -0.1425 -0.2378 0.1722 0.1740 0.1556 0.2893 -0.1355 -0.1906 0.2247 0.2194 -0.1329 0.1809 0.3287 0.1381 0.1215 -0.2456 -0.2797 0.2631 0.2072 -0.1460 0.2089 0.1084 -0.1521 -0.2002 -0.1521 0.1285 0.0909 -0.2369 0.1809 -0.1617 0.1381 -0.2019 -0.1215 -0.1984 -0.2684 -0.1818 -0.1276 0.1836 -0.1713 0.2334 0.1285 -0.1713 -0.2045 -0.1879 0.1862 -0.2072 0.2430 0.1914 -0.2089 0.2264 -0.1652 -0.1311 0.3051 0.1879 0.2247 0.1635 0.2483 0.2054 -0.1399 -0.2631 -0.1967 -0.1407 0.2946 0.2727 0.2316 -0.2037 0.1503 -0.1434 0.2614 -0.1390 -0.1818 -0.1259 0.1180 -0.1399 0.1731 0.0900 -0.3374 -0.1302 -0.1399 -0.3121 0.2124 0.3767 -0.1731 0.1941 0.1923 -0.1713 0.2238 -0.2631 0.1486 0.2264 -0.1276 0.1285 -0.3427 0.1469 0.3129 -0.2937 -0.3418 -0.1171 0.1390 -0.2028 -0.2325 -0.1189 -0.1399 0.1058 0.3427 0.1932 -0.2378 0.1818 0.2710 0.1635 0.2456 0.1643 -0.2037 -0.2561 -0.2448 -0.1731 -0.1932 0.1705 -0.1731 0.2325 -0.1949 0.1040 -0.2159 -0.1285 0.3278 -0.1215 -0.0970 -0.1355 -0.2841 -0.2858 0.2465 -0.2028 -0.1530 -0.1783 -0.1713 0.2946 0.2229 0.2229 -0.1031 0.3086 -0.1119 0.2596 0.1818 -0.1451 -0.1853 -0.1364 0.2028 -0.2596 -0.1687 0.1547 -0.3523 0.1705 -0.1521 0.1180 -0.1897 -0.1766 -0.1425 0.1285 0.2238 -0.1705 0.1407 0.1713 0.1696 -0.1661 -0.1119 -0.1434 0.2544 -0.1495 0.1416 -0.2054 0.2142 0.1958 0.2692 0.2990 0.1276 0.2072 -0.1215 -0.2168 0.1145 -0.2010 0.1180 0.1827 -0.2719 0.1381 -0.1372 0.1879 -0.1661 -0.1670 -0.1233 0.2290 -0.1180 0.2788 -0.1748 0.2045 0.2238 0.1521 0.2308 -0.1364 0.1399 0.2063 -0.1949 -0.1591 -0.1853 0.2010 -0.1163 -0.2666 0.1941 -0.2142 0.1355 -0.1302 -0.1302 0.2552 0.1949 0.2194 -0.1678 -0.2334 -0.2002 -0.1399 0.2701 -0.1215 0.1521 -0.1198 -0.1154 0.3383 0.4082 0.1906 -0.1267 0.1591 -0.2622 -0.1267 0.2657 0.1844 -0.1267 -0.1827 -0.1967 0.2273 -0.1713 -0.2552 -0.1573 -0.2963 -0.2657 -0.1906 -0.1049 0.2360 0.2771 0.1731 -0.2640 0.1836 0.1023 -0.1136 -0.2220 -0.3051 0.1547 0.0970 -0.1311 -0.1538 -0.3497 0.4003 0.1722 -0.1503 0.1163 0.3759 0.2972 0.2684 0.1801 0.1888 -0.1713 0.1591 -0.1809 -0.1984 -0.1058 0.1705 -0.2019 -0.1407 0.3138 -0.1434 -0.2168 -0.1206 -0.2010 -0.1958 -0.2308 -0.1346 -0.1897 0.1949 -0.1145 -0.2745 0.1626 -0.1836 -0.2072 -0.1897 -0.1941 0.2421 -0.2788 -0.1066 0.1661 0.1407 -0.2526 -0.1145 -0.2649 0.2072 0.1556 -0.1425 -0.1285 0.1163 0.1626 -0.1390 -0.2220 0.2745 0.1040 0.1696 0.2404 0.2920 0.1163 -0.2238 0.2552 0.2264 -0.1713 -0.1233 0.2150 0.2316 -0.1154 -0.1180 0.1731 0.2299 -0.3523 -0.1888 -0.1670 -0.2815 -0.1477 -0.1434 -0.1757 0.2404 0.2413 -0.1853 0.0927 -0.1879 -0.3453 -0.2054 -0.2255 0.2517 0.2089 -0.2194 -0.2194 0.1495 -0.1416 0.1434 0.2587 0.1661 0.2273 0.1189 -0.2010 -0.1434 0.1932 -0.1206 0.2028 0.1040 0.2710 0.1600 0.2185 0.1469 -0.1390 -0.1399 -0.1949 -0.1259 -0.1626 0.1731 -0.3077 -0.4222 0.2369 0.1259 -0.1766 0.2010 0.1801 -0.1722 -0.1573 -0.3182 -0.1906 -0.0927 0.1198 0.2115 0.1661 -0.2045 0.2325 -0.1844 -0.1530 -0.1976 -0.1967 -0.1932 -0.2107 -0.1355 -0.1591 -0.1407 -0.1906 -0.1556 -0.2675 -0.2142 0.2247 -0.2596 -0.2710 0.1696 0.2517 -0.2500 0.1224 -0.1879 0.1600 0.1346 -0.1355 0.2028 -0.2037 0.1276 0.2037 0.2920 -0.2500 0.1792 -0.2692 0.1696 0.1906 0.1469 -0.2115 -0.0830 -0.1372 -0.2841 -0.2465 0.2885 -0.2115 0.1844 0.2727 -0.1897 -0.1469 -0.1932 -0.1294 0.1643 0.2928 0.2561 -0.2605 0.1871 -0.1836 0.1294 0.2220 0.2072 0.2456 -0.1381 -0.1941 -0.2290 0.2876 -0.1932 0.4178 0.2850 0.2080 -0.1879 0.2107 0.1766 -0.2570 0.1477 -0.2753 0.1879 0.2185 0.1469 0.1897 0.2019 0.1731 -0.2273 0.1250 -0.3907 -0.2334 -0.2229 -0.2666 0.2002 0.2247 -0.1442 -0.3042 0.2596 0.3680 -0.2579 -0.3016 0.2614 0.3086 0.2622 0.2019 0.1434 0.1740 0.1538 -0.1285 0.2255 0.1425 0.1521 -0.2185 0.1923 0.1643 0.1425 0.1687 -0.1783 -0.2316 0.1774 0.2290 -0.1731 -0.2072 0.2019 0.1906 -0.1993 -0.2098 -0.3226 0.1267 0.1949 0.2115 0.1862 -0.1906 0.3068 -0.2203 0.2526 -0.1757 -0.1180 0.1731 0.1329 0.2867 -0.1766 -0.1643 -0.1757 -0.1626 -0.3383 0.1871 0.1862 -0.1180 -0.1250 0.2841 0.1294 -0.1888 0.2316 -0.2019 -0.1635 0.4309 -0.1757 -0.3129 -0.1259 -0.1355 0.2107 0.2657 0.1914 0.2981 -0.1538 0.1976 0.1451 -0.2386 -0.3698 0.1626 0.1399 -0.1250 -0.2928 0.2255 0.0962 -0.2474 -0.2745 0.1687 0.1591 -0.1425 -0.3094 0.1792 0.2194 0.1399 0.2019 0.1740 -0.1844 0.3304 -0.1844 -0.0900 -0.2002 0.1932 -0.2797 -0.1792 0.1180 0.2640 0.2797 0.1250 -0.1084 -0.1503 -0.1530 -0.2107 0.1267 -0.1792 0.2037 -0.1215 -0.2579 -0.2238 -0.0997 0.2072 0.2072 0.1713 0.1844 0.3724 -0.1495 -0.2421 -0.1451 -0.2124 0.2054 -0.1827 0.1827 -0.2037 0.1530 0.1442 -0.1503 0.1906 0.1897 -0.1740 -0.1914 -0.2981 -0.1608 -0.1294 0.1224 0.1731 0.1600 0.2264 -0.1451 0.2885 0.2212 0.2054 -0.1355 -0.1425 -0.1198 0.1311 -0.3907 0.1740 -0.2675 -0.1993 -0.1897 -0.2386 -0.1792 -0.1914 0.2456 0.1678 -0.1713 -0.2316 -0.1477 -0.2194 0.1582 0.1503 0.1538 -0.1932 -0.1696 0.1967 -0.1547 -0.1503 0.2360 0.2290 -0.1853 -0.1399 -0.1285 0.2509 -0.1372 0.1154 -0.1879 -0.2247 -0.2666 -0.3007 -0.1853 -0.1608 0.1425 -0.1748 -0.2185 -0.1215 0.1809 -0.2413 0.1337 0.1495 -0.3260 0.2937 -0.2526 0.1171 -0.2019 0.2229 0.2526 -0.1687 -0.2570 -0.1766 -0.1565 0.2177 -0.1591 -0.2308 -0.1495 0.1434 0.1372 -0.1757 -0.1827 0.1809 0.1250 0.1643 0.2483 0.1661 -0.1792 -0.3435 0.1442 -0.2255 -0.4580 0.1250 -0.1635 -0.2142 -0.2579 0.1058 -0.1906 0.1425 0.2465 0.2290 -0.1023 -0.1783 0.2561 -0.2771 0.3007 -0.4003 -0.3348 0.2002 0.1189 -0.1774 0.2010 -0.1416 -0.1591 -0.2351 0.1538 -0.1267 -0.2762 0.2579 0.2002 -0.2247 0.2028 -0.1355 -0.2378 -0.1005 -0.2369 -0.1416 0.1407 -0.1486 0.1967 0.1407 -0.1827 -0.2334 0.1565 0.2010 0.1530 0.2002 0.1853 0.0997 0.1783 -0.3094 0.2928 -0.1844 0.1783 -0.2150 0.2701 0.1381 0.1355 0.1381 -0.2063 0.1565 -0.1503 -0.2203 0.1425 0.1224 -0.1783 -0.3330 0.1923 0.1538 -0.2386 -0.1372 -0.2343 -0.1661 0.1093 0.2745 -0.3619 0.2579 0.3505" HIT_INDICES="3 5 9 15 20 25 57 60 61 72 83 84 86 88 90 97 105 106 107 116 118 124" ES_PROFILE="0.0166 0.0524 0.0691 0.0664 0.0734 0.0804 -0.1722 -0.1460 -0.1005 -0.1512 -0.2019 -0.1565 -0.1206 -0.0848 -0.0490 -0.0612 -0.0830 -0.0376 0.0079 -0.0236 0.0122 0.0096" RANK_AT_ES="82.0000" RANK_SCORE_AT_ES="-0.3100"/>
  <DTG RANKED_LIST="SexDevelopmentGenesPRL_remapped.rnk" TEMPLATE="na_as_pre_ranked" GENESET="gene_sets.gmt#GOBP_REGULATION_OF_HYDROLASE_ACTIVITY" ES="-0.2847" NES="-1.2618" NP="0.1829" FDR="0.6414" FWER="1.0000" CHIP="ftp.broadinstitute.org://pub/gsea/annotations_versioned/Human_Gene_Symbol_with_Remapping_MSigDB.v7.5.1.chip" RND_ES="0.2270 0.2468 0.1766 0.1550 0.2360 -0.3045 -0.2883 0.1766 -0.3207 0.3189 -0.2450 -0.3423 -0.1369 0.1982 0.1820 0.2054 0.2757 0.1441 0.1910 0.1441 -0.2486 0.3441 -0.2829 0.2883 0.1676 0.2793 -0.0955 -0.1730 -0.1982 -0.3153 -0.3297 0.1586 0.2180 -0.2090 0.2559 0.1081 -0.1586 0.2306 0.1712 -0.3694 -0.1622 -0.1532 0.2126 -0.2126 0.3387 0.2721 -0.3423 -0.2216 0.3838 0.1604 -0.3369 -0.3027 0.3784 -0.2018 0.2054 0.1982 0.2937 0.2685 0.2432 -0.1261 -0.1550 0.1658 -0.3099 0.1568 0.1802 -0.1946 0.1982 0.3586 0.2378 -0.1676 0.2991 0.1135 -0.3117 0.2703 0.2721 -0.1784 -0.3009 0.2577 0.1766 -0.2342 -0.1748 -0.1550 0.4577 -0.2901 0.2252 0.2739 -0.2072 0.1892 -0.2757 -0.3207 -0.1532 -0.2162 -0.2577 0.3225 0.3027 -0.2847 -0.1550 -0.1586 0.1405 0.2577 -0.4018 0.1694 -0.3045 0.1604 0.2883 0.2505 0.2324 0.2523 -0.1856 -0.1820 0.2739 0.2234 0.1964 -0.2703 0.3081 -0.2432 0.2523 -0.2378 0.1748 -0.1874 -0.1766 -0.1676 0.1658 -0.1712 -0.2721 0.1640 -0.2324 -0.2559 0.2667 0.3676 -0.2378 -0.2396 0.2541 0.3748 -0.4108 -0.2739 0.2036 0.2216 0.2072 0.1802 0.2072 -0.1838 -0.1189 0.2072 0.2829 0.2486 0.2342 -0.1586 0.2829 -0.2505 -0.3514 0.2054 -0.1676 0.2450 -0.2018 -0.1387 -0.1351 -0.3027 0.2342 -0.1928 0.2631 0.2811 0.1856 -0.2360 0.2360 -0.2613 0.2811 -0.3135 -0.2090 0.1676 0.1874 0.2468 0.2306 -0.2901 0.2523 0.2775 -0.3315 -0.2577 -0.2270 -0.1495 -0.3423 -0.2270 -0.2505 -0.2595 -0.1982 -0.2054 0.3063 0.2306 -0.1495 -0.1946 0.1766 -0.2919 0.2414 -0.2018 -0.1532 0.2991 0.2090 0.1081 -0.2486 0.1604 -0.1946 -0.1766 -0.2595 0.3243 -0.3532 -0.2216 0.2234 0.2288 -0.1784 0.2234 0.3315 0.2505 0.3099 0.3153 -0.2162 0.3261 -0.2468 0.1640 0.1532 0.2036 0.1856 -0.2757 0.2901 -0.1658 0.1784 -0.2559 0.2973 0.1532 0.1982 -0.3225 -0.3514 -0.1640 -0.1766 -0.1892 -0.3369 0.1982 -0.2306 -0.3333 0.1405 -0.1099 -0.1622 0.1622 0.1495 0.1351 -0.1063 -0.2072 0.1586 -0.2865 -0.1622 -0.4180 -0.2595 -0.2288 -0.5748 0.2775 -0.1099 -0.1856 0.2396 0.1820 0.1279 -0.3207 0.2036 -0.2144 -0.1622 -0.2775 -0.2739 0.2018 0.1982 0.2108 0.1495 -0.1351 0.2036 0.3766 0.3658 -0.2306 0.2505 -0.2414 0.0919 0.2721 -0.1730 0.1495 0.1550 -0.1640 0.2667 0.2180 -0.1766 0.1694 -0.4108 0.2378 -0.2216 -0.2198 0.2847 -0.1910 0.2072 -0.2577 -0.1676 0.3117 0.2144 0.2865 -0.2414 0.2721 -0.3009 0.2450 0.3135 0.2000 -0.1586 0.3063 -0.2324 -0.2757 0.1874 -0.2595 0.1892 0.1838 0.1622 0.1856 0.3063 0.2973 0.1658 0.1928 0.2036 -0.2234 0.2090 0.2811 0.2018 -0.3297 -0.1856 0.2523 -0.1766 0.2270 -0.2252 -0.1532 0.1838 0.1874 -0.3117 0.3225 -0.2072 0.1946 0.1730 -0.1423 0.1640 0.2468 -0.2685 0.2018 -0.2342 0.2036 -0.2036 0.2721 0.1009 0.2595 0.3387 0.2360 -0.1874 -0.2126 0.2739 0.2198 0.2216 -0.2775 -0.1315 0.1766 0.1964 -0.2649 -0.2523 0.1604 -0.2541 0.2162 0.3369 -0.1964 0.1045 0.2216 0.2378 -0.2631 -0.1766 0.2595 0.2018 -0.1838 0.1225 -0.2432 -0.2144 -0.2414 0.1730 0.3261 -0.2144 0.2090 0.1495 -0.2793 0.2811 0.1261 -0.3279 0.1946 0.2739 0.3135 -0.2559 0.1946 0.1405 -0.2865 -0.2216 -0.2685 -0.1333 0.2486 -0.2577 -0.2216 0.1550 -0.1622 0.2919 0.1730 -0.1766 0.1514 0.1495 0.4144 0.1261 -0.2757 -0.2216 -0.1550 -0.1676 -0.2234 0.1748 -0.1982 -0.2919 0.2090 -0.2541 -0.2613 -0.1928 0.1171 0.1477 -0.2000 -0.2829 0.2360 -0.1081 0.2216 -0.2450 -0.2072 0.2505 -0.2595 -0.2577 -0.1586 0.3243 0.2216 0.3153 0.1946 0.2072 -0.2667 0.2378 -0.3009 0.2342 -0.3405 0.2811 -0.1640 0.1784 0.2613 -0.3243 -0.3568 0.2216 0.1261 0.2126 0.1640 0.2396 -0.1892 -0.2865 -0.2234 -0.2126 -0.2108 -0.1712 0.2865 0.1261 0.1910 0.2270 -0.2559 0.3189 -0.1514 0.1802 0.2378 -0.1766 -0.1297 0.3748 -0.2432 -0.3009 0.1694 -0.1315 0.2577 0.2541 0.1207 -0.2324 0.2054 -0.1856 0.3099 -0.3405 -0.2054 -0.2342 -0.1279 0.2523 0.1604 -0.1910 -0.2360 -0.2865 0.2108 0.1802 -0.3676 -0.1261 0.1459 -0.1243 0.3622 -0.1640 -0.2306 0.2000 0.1712 0.2865 0.2072 -0.1892 -0.1622 0.3135 0.4162 -0.1712 -0.1856 0.1658 0.2883 0.2144 0.2180 -0.2306 0.2324 -0.2144 -0.2541 -0.2883 -0.3748 0.2288 -0.3117 -0.2306 -0.2108 0.2360 -0.2000 -0.1550 -0.2739 0.3586 0.3027 0.2432 0.1856 -0.2360 -0.2306 -0.2649 0.2613 0.3604 -0.1982 -0.2631 -0.2360 0.2054 -0.1405 -0.2342 0.2000 -0.1730 0.2072 0.2216 0.1928 0.3604 -0.1369 -0.2216 0.1532 0.2162 -0.1135 -0.1441 -0.2649 0.2234 0.3243 0.1243 -0.2432 -0.2198 -0.1586 -0.3315 0.1189 0.4505 -0.2144 0.1982 0.2054 0.1766 0.1892 -0.2090 -0.1387 -0.2324 -0.2721 -0.3676 -0.1802 -0.1495 -0.2090 0.2613 -0.3027 0.1730 -0.1586 0.2468 0.2126 -0.1640 -0.1441 -0.1658 -0.1982 0.3099 -0.2919 -0.1369 -0.2721 -0.1333 0.1297 -0.2306 -0.1261 -0.1586 0.1514 -0.1676 0.3892 -0.1748 0.2811 0.1369 -0.3189 -0.2468 -0.1820 0.1207 -0.2360 0.2036 -0.3694 -0.2883 0.2252 0.2090 -0.2901 -0.2306 0.1532 0.2667 -0.2486 -0.2396 -0.1387 0.2234 -0.1351 0.4270 0.1982 -0.1532 -0.2306 -0.2559 0.2144 -0.1982 0.2505 0.3333 0.1838 0.3171 0.1874 0.2991 0.2198 -0.1550 0.1315 0.1099 -0.1550 0.1856 0.1640 0.1874 -0.1748 -0.2468 0.1712 -0.1982 -0.2523 -0.1604 0.2811 0.2036 0.2883 -0.2270 -0.1658 0.1730 -0.1856 -0.2234 0.1910 -0.3207 -0.3207 -0.1712 -0.2432 0.1640 -0.1441 -0.2919 0.1784 0.2811 -0.3207 -0.3351 0.2919 -0.2432 0.2613 -0.2090 -0.1658 0.2018 0.2757 0.2144 0.2414 -0.2685 0.2793 0.1712 -0.2162 0.2559 0.1640 0.2198 -0.2270 -0.2973 0.2360 -0.2072 -0.1784 -0.2486 -0.2811 -0.1550 0.1369 0.2685 0.2324 -0.3225 -0.1820 0.2595 0.2414 0.1514 -0.3658 0.1550 -0.1946 0.2036 0.3351 -0.1766 0.2505 0.3369 0.2234 0.1730 -0.2198 0.1550 0.3189 0.2216 -0.2270 0.1784 0.2288 -0.1766 0.1279 0.1495 -0.1532 0.3514 -0.1514 -0.2306 0.1658 -0.1694 -0.1712 0.3207 0.1946 -0.3063 -0.1658 0.2955 0.3081 0.2486 0.2234 -0.2414 0.1459 0.1730 -0.1315 -0.2811 -0.2811 0.2144 0.2505 0.2324 -0.2270 0.3117 0.1982 0.2162 -0.1712 -0.2829 -0.2450 0.0901 0.2108 -0.3153 0.1333 -0.1297 -0.1387 -0.1568 0.2288 0.1225 -0.3964 -0.1351 0.2216 -0.2198 0.3063 -0.2324 0.3189 0.2252 0.2703 0.2072 0.3153 -0.2901 -0.2613 -0.1640 0.1405 -0.1982 0.1369 0.1802 0.1730 -0.1243 0.3261 -0.2342 -0.1604 0.1928 -0.2775 -0.1802 0.3207 0.2126 -0.1153 -0.3423 -0.2036 0.3225 -0.2847 -0.2378 0.1333 0.1820 -0.2847 0.2018 0.2486 0.2450 -0.3207 -0.1514 0.2378 0.2198 0.2432 0.2126 -0.1604 0.2865 0.2559 -0.2378 -0.1766 0.1297 -0.1784 -0.2108 -0.1261 -0.1910 -0.2018 0.3117 -0.1532 0.2126 -0.1694 -0.1730 0.2595 -0.1946 -0.2162 -0.1712 0.2000 0.4036 -0.1297 0.2396 -0.1838 0.1910 -0.2144 -0.3351 0.3063 -0.1550 -0.2450 0.2072 -0.1189 -0.1694 -0.3459 -0.2757 -0.2378 0.2126 0.2378 -0.2793 0.1568 -0.1189 -0.1477 0.2432 0.2577 0.2378 0.4198 0.2288 0.3279 -0.3063 -0.2216 -0.1550 0.3459 -0.2703 0.2162 0.1405 0.1964 -0.2613 0.2901 -0.2216 -0.2108 0.2559 0.2288 -0.4919 -0.3423 0.2468 -0.1712 -0.1351 -0.1261 -0.1892 0.1459 -0.2721 -0.2306 0.1892 0.4018 0.1748 -0.2072 0.3117 -0.3027 -0.1189 0.1405 -0.3081 0.1477 -0.1964 -0.1856 0.1459 -0.2216 0.2703 0.2018 -0.1928 0.2955 0.2324 0.1838 -0.2216 -0.2577 0.1892 0.1802 -0.1910 0.2324 0.2324 0.1441 0.2595 -0.1261 0.2505 0.2523 -0.2505 -0.2162 0.2000 -0.3279 -0.2414 -0.2162 0.3658 0.2342 -0.4649 0.2414 0.1550 -0.3261 0.2018 0.1910 -0.2306 0.1135 0.1477 -0.2847 -0.2775 0.2396 0.3063 -0.4162 -0.1477 -0.2523 0.1514 -0.2505 -0.1946 -0.1495 -0.1243 -0.1964 0.2288 0.1514 0.3838 0.2252 -0.3387 -0.2793 0.1279 -0.1874 0.1730 0.2937 -0.1333 -0.2072 -0.2126 -0.1946 -0.3135 0.1225 -0.2180 0.1550 -0.1604 -0.2414 0.1712 -0.1712 -0.2414 0.2000 0.1802 0.1207 0.1982 -0.3171 0.1441 -0.2288 0.2126 -0.1333 -0.2523 -0.1676 -0.3297 -0.1928 -0.2108 0.2234 0.4126 0.1550 0.2000 0.1910 -0.2288 -0.2613 -0.2090 -0.2306 -0.2234 0.1243 0.3063 0.2000 -0.1171 -0.1171 0.2667 0.1928 0.3874 -0.2162" HIT_INDICES="4 7 15 34 37 60 82 90 92 100 108 111 115 116 122" ES_PROFILE="0.0306 0.0793 0.0829 -0.0126 0.0360 -0.0955 -0.2180 -0.2144 -0.1568 -0.1532 -0.1495 -0.1009 -0.0613 0.0054 0.0270" RANK_AT_ES="81.0000" RANK_SCORE_AT_ES="-0.3000"/>
  <DTG RANKED_LIST="SexDevelopmentGenesPRL_remapped.rnk" TEMPLATE="na_as_pre_ranked" GENESET="gene_sets.gmt#KDM5D_TARGET_GENES" ES="-0.3397" NES="-1.2541" NP="0.1980" FDR="0.6554" FWER="1.0000" CHIP="ftp.broadinstitute.org://pub/gsea/annotations_versioned/Human_Gene_Symbol_with_Remapping_MSigDB.v7.5.1.chip" RND_ES="0.2017 0.2707 0.5534 0.1845 0.2259 -0.4466 -0.1638 -0.2931 0.3638 -0.3224 0.2138 0.2983 -0.1741 0.2845 0.2155 0.1845 0.1724 0.2310 -0.2103 -0.2879 0.2069 -0.1276 -0.1948 0.2741 -0.3448 0.2207 0.4948 -0.3879 -0.1621 0.2586 -0.2379 -0.2845 -0.4241 0.4534 0.2431 0.2000 -0.2690 -0.3103 -0.2345 -0.2000 -0.2121 0.2414 0.1741 0.2276 0.3190 -0.3379 -0.3466 0.1655 -0.1621 0.1552 0.2534 -0.4466 -0.3534 -0.1517 0.2862 0.4069 0.2310 -0.3121 -0.2155 0.2103 0.2862 -0.2190 0.3121 -0.2345 -0.2879 -0.2672 -0.3483 0.2931 -0.2379 0.2741 0.1500 0.2672 -0.3483 0.2552 -0.2793 -0.2207 -0.2724 -0.1828 -0.1397 -0.2707 -0.2517 -0.3776 -0.3121 0.1966 0.2397 0.2052 -0.3103 0.2017 0.2310 0.2138 0.1448 0.2672 0.2793 -0.1672 0.1690 -0.2276 0.3793 -0.1966 0.2466 -0.2155 0.2172 0.2397 0.2379 0.3397 -0.2241 -0.2586 -0.4310 -0.2414 0.3397 0.2759 0.2672 -0.2655 -0.2759 -0.4103 0.1759 0.3052 -0.2810 0.4207 0.2517 -0.2793 -0.2276 0.3103 0.1879 -0.3534 -0.2534 -0.3017 0.5017 0.2603 -0.2983 0.3017 0.2241 -0.1793 -0.3431 0.3845 0.2741 -0.2776 0.4845 -0.5069 -0.1759 -0.2741 -0.3310 -0.3621 0.4431 0.2483 -0.2103 0.1655 0.4655 0.2793 -0.2966 -0.1310 0.1983 0.1983 0.2707 -0.1431 0.1966 -0.1759 0.4707 -0.4207 0.2517 -0.2190 -0.2517 -0.4224 0.1569 -0.2914 0.3931 -0.1638 0.1966 0.2914 -0.2052 0.2621 -0.2931 0.2172 0.2069 -0.1776 0.1879 0.2397 0.2241 0.1931 0.4690 0.2362 -0.2362 0.2276 -0.2466 -0.2966 0.2914 -0.4414 -0.2603 -0.2586 -0.2017 -0.2052 0.2500 0.4552 -0.1793 -0.2138 -0.3069 0.2500 -0.2534 0.3190 0.3259 0.3086 -0.3000 0.2586 -0.1862 -0.2897 -0.4483 -0.2759 0.1897 0.3379 -0.1983 0.3776 -0.2397 0.1914 -0.3552 0.3569 0.2448 0.1862 0.4121 -0.2276 0.2207 0.2879 0.1724 -0.4224 -0.2569 -0.3293 0.2190 -0.1655 0.2672 0.3397 -0.2500 0.2672 0.2224 0.2103 0.1672 0.2379 -0.3655 -0.1862 -0.4017 0.3603 -0.3017 -0.2776 0.2500 0.3810 -0.2879 0.1638 -0.3259 -0.1759 0.3448 -0.2586 0.2466 0.2207 0.2914 -0.1879 0.2569 0.2017 0.3000 -0.2672 0.2948 0.4379 -0.1983 -0.1707 0.4121 -0.3276 0.1759 0.3534 -0.1897 0.3293 -0.5034 0.3621 0.2914 -0.1948 -0.4207 -0.3241 -0.2500 -0.1845 -0.4310 -0.1672 -0.2776 0.2690 0.3086 -0.2138 0.2948 -0.2190 0.3862 0.4655 0.3069 0.3810 -0.3224 -0.2155 -0.1793 -0.1931 -0.2362 -0.1690 -0.3000 -0.2276 0.3328 -0.2362 0.2224 -0.2362 -0.2155 0.2586 0.3103 0.1879 0.2879 0.3034 -0.2621 -0.2500 -0.2621 0.3034 0.2586 -0.2362 -0.2397 0.1983 -0.1586 -0.2983 -0.1931 0.1983 -0.2672 0.2414 0.2931 0.2966 0.3707 0.2500 -0.2966 0.1776 -0.1586 -0.4931 -0.1914 -0.2517 -0.2966 -0.4155 -0.2638 -0.2500 -0.2966 0.4034 0.2810 -0.2552 0.1879 0.4379 -0.3103 0.1983 -0.1793 -0.4466 0.3672 0.2983 -0.2931 -0.3121 0.1948 0.3793 0.2103 -0.3328 -0.2534 0.3259 -0.5414 -0.1862 0.2966 -0.3655 0.4069 0.3621 -0.1810 0.2931 -0.2328 0.2741 -0.2000 -0.1983 -0.2621 -0.1828 0.2672 0.2793 0.2069 0.2672 -0.1845 0.1655 0.2448 0.3138 -0.2345 -0.3000 0.2328 0.2293 -0.2017 0.2069 0.4603 0.2448 0.3759 -0.3103 -0.2293 0.1914 -0.4328 -0.1897 0.2862 -0.3276 -0.1793 -0.2759 0.4207 0.3103 0.2966 0.3448 -0.4862 -0.2845 0.2586 -0.2638 -0.2224 0.2224 0.2759 0.2793 -0.2707 -0.3448 -0.3448 -0.3741 0.4103 0.3793 -0.2966 -0.3534 -0.3310 -0.2241 0.1828 -0.3448 -0.1879 -0.3500 -0.2690 0.4466 -0.1776 0.1603 -0.3190 -0.2879 -0.2569 0.4828 -0.3897 -0.2241 0.2000 0.2276 -0.3517 -0.3517 -0.2259 -0.2638 0.1724 0.3328 0.2190 0.2931 0.2500 0.4190 -0.2000 0.2483 -0.3224 0.2155 0.1448 0.3621 0.3448 0.2483 0.2776 0.2172 0.3552 0.1672 -0.2448 -0.3397 -0.2155 -0.2569 -0.3431 0.1793 0.3638 0.2276 -0.2672 0.2397 0.3672 0.1897 -0.2379 -0.2172 -0.3017 -0.2776 0.1828 -0.2362 -0.1828 0.1966 0.2500 -0.2414 -0.2448 -0.2000 -0.3259 0.1741 -0.3000 -0.2466 -0.1983 0.3862 0.3397 0.3138 0.1810 -0.3293 0.2414 -0.4034 -0.2207 0.2672 0.2759 -0.1328 0.4845 0.2931 0.2862 0.2414 0.2569 -0.3741 -0.4672 0.2776 0.3914 -0.2672 -0.1845 -0.3948 0.1966 0.1534 -0.2448 0.2138 -0.2190 -0.2000 0.3534 0.4379 0.3828 0.3103 0.1569 0.2414 0.2138 0.2707 -0.1586 0.2034 -0.2621 -0.1983 0.1776 -0.2397 0.2241 -0.3500 0.3603 -0.2621 -0.4121 -0.3862 -0.1966 -0.2845 -0.3517 -0.2310 0.1621 -0.2397 0.3586 -0.4397 0.2052 -0.1741 -0.2862 -0.4034 -0.2569 -0.1966 0.1603 0.1621 0.2310 -0.2397 0.2362 0.2017 -0.3379 0.3500 0.1707 0.2328 -0.3190 0.1776 0.2845 -0.2448 -0.3172 0.2034 0.2603 0.2931 -0.3741 -0.2345 0.2362 0.2966 0.2655 0.1879 0.3793 0.3293 0.1931 -0.3707 -0.3172 -0.4707 0.1966 -0.2310 -0.2397 0.1638 -0.2483 -0.4379 -0.2362 0.2414 -0.3138 -0.1828 -0.2293 0.2017 0.3983 0.1966 -0.1672 -0.2845 -0.2621 0.2345 -0.2466 -0.3362 0.1914 -0.1534 -0.1759 -0.2052 -0.2448 0.2310 -0.3431 -0.3190 -0.2000 0.3448 -0.2534 -0.2672 0.2000 0.3586 0.1914 -0.2638 -0.2293 -0.2310 0.2224 0.4017 0.1655 0.2931 -0.2534 -0.2207 0.3983 -0.2328 0.2690 -0.3707 0.2655 0.2621 0.1879 0.2190 0.2621 0.3345 -0.3052 -0.1569 -0.3034 0.2207 0.2810 -0.2138 0.3241 0.2241 -0.3103 0.1914 -0.2017 -0.3224 -0.4621 -0.2086 -0.2293 -0.3552 0.3638 -0.3000 0.2293 -0.1103 0.3655 -0.2672 0.2414 -0.1966 -0.2190 0.2534 -0.3276 -0.3638 -0.2517 -0.2466 0.1948 -0.2431 -0.2345 -0.2828 0.2224 0.2328 0.4259 0.2000 0.2569 -0.2466 0.2724 -0.2534 -0.2983 0.4052 -0.2724 -0.3138 -0.2483 0.3552 0.2586 -0.1862 0.3431 0.2793 -0.2155 0.3034 -0.1931 -0.2052 -0.1810 0.2414 0.2155 0.4276 0.2328 -0.3845 -0.2224 -0.3345 -0.2483 -0.3707 0.5190 0.3724 0.1983 -0.2966 0.2414 0.3362 0.1966 0.3552 0.2448 -0.2414 -0.1810 0.2259 -0.3707 -0.2707 -0.1897 -0.1741 -0.2810 -0.3190 0.2017 -0.5931 -0.2948 -0.1690 -0.1931 0.3466 0.2879 -0.3707 -0.3431 0.2879 -0.1534 -0.1655 -0.2241 -0.3397 -0.2103 -0.2103 -0.2069 0.1879 -0.2500 -0.4293 0.2310 -0.2845 0.4397 0.2759 -0.3017 -0.3483 -0.3121 0.3621 0.1655 -0.4914 0.3914 -0.4828 0.1621 -0.3431 0.1707 0.2948 -0.5034 0.1810 0.2621 -0.1690 -0.2707 0.2276 -0.1966 0.1483 -0.1707 0.2276 -0.2052 -0.2086 0.1828 -0.1552 0.4103 -0.2362 -0.2362 -0.3448 0.2155 0.2155 0.1707 -0.4310 0.3810 0.3983 -0.1621 -0.3897 -0.2983 -0.1983 0.5414 -0.1690 0.2190 -0.1828 0.1414 0.1966 0.4983 0.2483 0.2517 0.3845 -0.1621 0.2224 0.2724 -0.2069 -0.2207 0.2224 0.2500 0.4034 0.2603 -0.3828 -0.2569 -0.2586 0.2466 -0.2397 -0.2690 0.3741 0.2552 -0.2621 0.2190 0.2603 0.1500 0.2655 0.2293 -0.3224 0.2586 0.3931 -0.1879 -0.3172 -0.2086 -0.2310 -0.1845 0.1552 0.3190 0.2241 -0.2293 0.4121 -0.2190 0.3103 0.1862 0.3310 -0.2741 -0.1741 0.3138 -0.1810 -0.3845 0.3207 0.4224 0.1724 0.2121 0.1914 0.2293 0.3414 -0.1431 0.2103 0.3793 -0.2069 -0.4034 -0.2310 -0.2190 -0.2069 -0.5517 0.3190 0.2069 -0.2310 0.2448 0.1879 -0.2931 0.2552 -0.2569 0.2466 -0.2086 -0.1707 0.2362 -0.2103 -0.2121 -0.2897 0.2845 0.2431 0.1466 0.1793 0.2759 0.2828 0.1741 0.1414 0.2034 -0.3103 0.2500 -0.3810 0.2931 0.1483 -0.1724 0.3948 0.2793 -0.4000 -0.2155 0.1328 0.3207 0.1466 0.3155 0.1741 -0.2431 -0.3500 -0.2793 0.2328 -0.1517 0.2793 0.2293 0.2034 -0.3483 0.2414 -0.2379 0.3828 -0.1621 0.2276 -0.2793 -0.1845 0.2517 0.2276 0.3000 0.2155 -0.3707 0.2138 0.1879 0.2121 -0.4483 -0.2121 0.3621 -0.3483 0.2707 0.2776 0.2500 0.2362 -0.2724 -0.2138 -0.2293 0.2500 -0.2466 0.1448 -0.1621 -0.2707 -0.3000 -0.3379 -0.2724 -0.1862 -0.2845 -0.1448 0.5448 0.4517 0.2310 -0.1603 0.2310 0.3224 -0.3259 -0.3914 -0.3862 0.1793 -0.3086 -0.1810 0.2621 -0.3362 0.2776 -0.2362 -0.2466 0.3207 0.1741 -0.3897 0.2414 0.2845 0.2534 0.2586 -0.2897 0.2897 -0.2276 0.2241 0.2534 0.2190 0.2828 0.4897 0.3362 -0.4069 0.2190 0.2138 0.3655 -0.2276 0.2500 -0.2793 -0.3103 -0.1793 0.1690 -0.3672 -0.1845 -0.4017 -0.4397 0.1948 -0.4500 0.1500 -0.2000 -0.3466 0.2362 0.2500 0.3517 -0.1707 -0.1845 -0.3000 -0.3707 -0.2103 0.2448 -0.3017 -0.2724 -0.2621 -0.1897 -0.1379 0.2052 0.2224" HIT_INDICES="35 52 54 60 61 68 84 112 121 124" ES_PROFILE="-0.2017 -0.2397 -0.1483 -0.0914 0.0086 0.0569 0.0276 -0.1052 -0.0741 0.0086" RANK_AT_ES="51.0000" RANK_SCORE_AT_ES="1.5700"/>
  <DTG RANKED_LIST="SexDevelopmentGenesPRL_remapped.rnk" TEMPLATE="na_as_pre_ranked" GENESET="gene_sets.gmt#GOBP_POSITIVE_REGULATION_OF_TRANSCRIPTION_BY_RNA_POLYMERASE_II" ES="-0.2313" NES="-1.2470" NP="0.1966" FDR="0.6680" FWER="1.0000" CHIP="ftp.broadinstitute.org://pub/gsea/annotations_versioned/Human_Gene_Symbol_with_Remapping_MSigDB.v7.5.1.chip" RND_ES="0.1675 -0.2214 -0.1042 -0.2063 -0.2162 0.1921 -0.1782 0.1850 0.1564 -0.2444 0.0962 -0.1473 0.1331 -0.1929 0.1937 0.1782 -0.2562 0.3438 -0.2016 -0.0887 -0.1842 -0.3050 0.2154 0.1410 -0.1881 -0.2210 0.2277 -0.1335 0.1826 0.2313 0.1774 -0.1030 -0.2115 0.2063 0.2329 -0.1461 -0.0986 -0.2824 -0.2325 0.3446 0.1529 -0.1469 -0.1580 -0.1632 -0.1655 -0.1406 0.1350 -0.1873 -0.1073 -0.1224 -0.2317 -0.2360 -0.1477 0.1251 -0.2166 -0.1909 0.1152 -0.2531 0.2463 -0.2634 -0.1564 -0.1636 -0.1216 0.1972 0.2547 0.1180 0.2238 0.1366 -0.1077 0.1263 -0.1612 -0.2943 -0.1838 -0.2143 -0.1857 0.1964 -0.2653 -0.1418 0.0907 0.2760 -0.1418 0.1648 0.1640 0.3347 -0.2127 0.1604 -0.1929 0.1450 -0.2174 0.2764 -0.2147 0.1085 0.3018 0.3251 0.1271 -0.1925 -0.2048 -0.2040 -0.1703 0.1050 -0.2566 -0.2265 0.2008 -0.1556 -0.2527 0.2661 -0.1632 -0.2071 0.1620 0.1362 -0.1164 0.1537 -0.3263 0.1085 -0.2634 -0.2554 -0.2451 0.1632 -0.0947 0.1053 0.2143 -0.2467 -0.1339 0.2844 -0.1350 0.1632 0.2333 -0.1853 0.1636 0.2119 0.1446 0.1010 0.2558 -0.1865 0.2028 -0.1644 -0.2863 -0.1636 0.1446 0.2059 0.1446 0.1608 0.2250 -0.1275 0.1505 -0.1236 -0.1636 0.1869 -0.1770 -0.1552 -0.1850 -0.3244 -0.1762 -0.4036 0.2503 0.1525 -0.0943 -0.1774 0.1572 0.1616 0.1846 -0.2360 -0.1101 -0.1446 -0.1275 0.1620 0.2071 -0.1925 -0.1616 -0.2265 -0.1244 0.1568 0.1343 -0.1248 -0.2127 -0.1446 -0.2154 -0.1945 -0.1945 0.1453 -0.1283 0.2166 0.3129 0.1727 -0.1362 0.1750 0.1628 -0.2562 0.2246 0.1572 -0.2150 -0.2832 -0.2147 -0.1450 0.1632 0.2574 0.1735 0.2341 -0.1711 0.2947 0.2143 -0.0982 0.1180 0.1521 -0.1014 0.1228 0.2558 0.1442 -0.2174 -0.2741 0.1822 -0.2523 0.2539 -0.2927 -0.1283 -0.2356 0.2527 0.1149 0.1842 -0.1747 -0.2459 -0.1675 0.1747 -0.2943 0.1089 -0.2174 -0.1754 -0.1141 -0.1085 0.3014 0.1343 0.3224 -0.2032 -0.2150 0.1723 -0.1339 -0.1438 -0.2725 -0.2273 0.1636 -0.1572 -0.1042 -0.1339 -0.1216 0.1921 -0.1438 -0.1580 -0.1818 -0.0990 -0.1766 0.1952 0.0990 -0.1366 0.1572 -0.1469 -0.2562 -0.1430 0.1533 -0.2158 -0.2166 -0.1358 -0.1568 -0.2154 0.1053 0.2432 -0.0923 -0.1838 -0.2638 0.0990 0.1651 0.1731 -0.3069 0.1073 -0.1754 0.2162 0.1608 0.2471 -0.2246 0.1549 0.1018 -0.1430 0.1057 0.1830 -0.2325 -0.2416 -0.1446 -0.2234 0.1327 0.1814 0.1818 -0.1303 0.1949 0.1517 0.1513 0.1149 0.1719 -0.2412 -0.1917 0.1774 -0.2158 -0.2024 -0.3141 0.2408 0.2139 -0.2859 -0.1335 0.0887 0.1129 0.1846 -0.1370 -0.2321 0.3315 0.1822 0.1232 -0.1311 -0.2242 0.2550 -0.1081 0.1541 0.2242 -0.1335 0.2206 0.1521 0.1976 -0.1861 -0.1057 -0.3438 -0.2269 -0.1065 -0.2226 0.1549 0.1477 0.1057 0.1818 0.1877 0.2626 0.2859 -0.2939 0.1549 -0.1160 -0.1679 -0.1929 -0.1529 -0.2317 0.1473 0.2412 -0.1707 -0.2455 -0.1743 0.3414 0.2436 0.2222 -0.1834 0.2570 0.2024 0.1707 0.1620 0.1529 0.2051 0.2055 -0.1711 -0.1457 0.2364 -0.1580 -0.3228 0.1485 -0.1853 -0.1560 -0.2610 0.1117 0.2543 -0.1822 0.2543 -0.1747 -0.2444 0.2349 0.1877 0.1560 -0.1933 -0.1838 0.1442 0.1774 0.1568 -0.2246 -0.1251 0.1026 0.3050 0.1505 -0.1521 -0.2036 0.2931 -0.2341 -0.1386 0.1636 0.2566 0.1117 -0.1529 0.2040 0.2721 -0.1477 0.2127 -0.2321 -0.1640 0.1513 -0.1762 -0.1354 0.2851 0.2218 -0.1556 -0.1481 -0.1386 0.1529 0.2123 -0.1568 -0.1065 -0.1818 0.1453 0.1085 0.1184 -0.1240 0.1651 0.1873 0.2036 -0.3636 0.1513 0.1909 -0.1743 -0.1105 -0.1949 0.3604 0.1378 -0.1834 0.2634 -0.1477 -0.2931 0.1869 0.2246 -0.1572 0.2044 0.2028 0.1450 0.1925 0.2745 0.2820 -0.1865 0.1335 -0.2147 -0.2356 -0.0962 -0.2226 0.1414 0.2008 0.2630 -0.0978 -0.3022 -0.2345 0.1311 -0.2550 0.1778 0.1766 0.1667 0.2455 0.1513 -0.1964 -0.2143 0.1842 0.1572 -0.1160 0.1517 -0.1739 0.1422 -0.1766 -0.1248 0.1180 -0.2115 0.2760 0.1370 -0.1659 -0.1533 -0.1925 0.2123 -0.1414 -0.0970 -0.1679 -0.2444 -0.1933 -0.0923 0.1176 -0.2408 -0.2044 -0.1556 -0.1580 0.1667 -0.1636 -0.3121 -0.1731 0.1556 0.1251 0.2329 0.3335 0.1156 0.2174 0.1465 -0.0887 0.1628 0.1616 0.2115 -0.1315 0.2650 0.2162 0.1937 -0.2040 0.1822 -0.1002 0.1541 0.1279 0.1624 0.1188 0.1152 -0.1434 -0.1671 0.2147 0.1632 0.2261 -0.1580 -0.1960 0.2558 0.1727 -0.1956 -0.1877 0.2653 0.2455 0.1362 0.2230 -0.1386 0.0907 -0.1232 -0.1648 0.2562 0.2238 -0.1750 -0.2848 -0.2527 0.1584 0.2527 -0.2614 0.1457 -0.0943 -0.1814 0.1842 0.2020 0.1659 -0.1861 0.1766 -0.1354 -0.2261 -0.2020 -0.2226 -0.1648 -0.1315 -0.1204 0.1350 -0.1659 0.1976 0.1133 -0.2646 -0.3228 0.1929 -0.2562 -0.2261 0.1707 -0.2048 -0.0958 -0.1636 -0.1762 0.3053 -0.3014 -0.1572 -0.2028 -0.1850 0.1778 -0.2313 0.1956 0.1616 0.1382 0.1418 -0.1105 -0.2451 0.2356 -0.2111 0.1671 0.1513 0.1232 0.1964 -0.2250 0.1929 0.0863 -0.1465 -0.2440 0.1350 0.2226 -0.2253 -0.1715 0.1952 0.1640 -0.1505 -0.1640 0.2008 -0.2150 0.1446 -0.1513 -0.1311 -0.1366 0.1865 0.1743 -0.1968 0.2036 -0.1461 0.1030 0.1937 0.3220 -0.3414 -0.1663 0.2127 0.1077 0.1113 0.1426 0.1545 -0.1972 0.2214 0.1307 0.2158 0.1386 0.1315 -0.1612 -0.2844 0.1620 -0.1042 0.2139 0.1446 0.2016 0.0871 0.1307 0.1450 -0.1640 -0.1747 0.2063 0.1956 -0.2107 0.1331 -0.1719 -0.0958 -0.2444 -0.1735 0.1853 -0.1438 0.2309 -0.1034 -0.2242 -0.1263 0.2816 -0.1354 0.1612 -0.1818 -0.0875 -0.1632 0.2634 -0.1580 -0.1149 -0.1457 -0.1366 -0.1683 0.1739 -0.1758 -0.1259 -0.2317 -0.2428 0.1770 0.2749 -0.1232 -0.2075 -0.2935 0.1735 0.2028 0.2024 0.1034 0.1778 0.3830 -0.1331 0.2721 -0.1477 -0.2135 -0.1762 0.1968 0.1758 0.1750 -0.1347 0.1632 -0.1331 -0.1873 -0.1125 -0.1857 0.1283 -0.1739 0.1430 0.1271 0.1782 -0.1774 0.1457 -0.2143 0.1869 -0.2657 -0.1679 -0.2824 0.2325 -0.2174 -0.1873 -0.1030 0.2012 0.2253 -0.1624 -0.2455 -0.1168 -0.2257 0.1236 0.1172 -0.1164 -0.1046 -0.1537 0.1374 -0.2824 0.2305 0.1259 -0.2554 -0.1937 -0.2333 0.1046 0.3331 -0.3529 0.2432 0.2665 -0.1814 0.1232 -0.1438 0.1141 -0.2958 0.1806 0.1770 -0.1438 -0.1343 0.2059 0.1616 -0.1251 -0.1525 0.2463 -0.1465 -0.2028 0.2360 -0.1640 -0.1315 -0.1964 -0.3616 -0.2523 0.1473 -0.2855 -0.1347 0.0891 -0.2055 -0.0943 -0.3212 -0.2032 0.1525 0.2634 0.1937 -0.1719 -0.2341 -0.1358 0.3350 -0.1343 0.2412 -0.1311 0.1822 0.1283 0.1430 0.1640 0.2650 0.2115 -0.1323 0.1465 -0.1406 0.2261 -0.1545 0.1651 -0.2253 0.1580 -0.2859 0.1026 -0.1830 -0.1378 -0.1949 -0.1960 -0.1101 -0.2170 0.2562 -0.1450 0.1679 -0.1976 -0.1655 -0.1857 -0.1251 -0.1651 -0.1034 0.1267 -0.2729 -0.1537 -0.1648 -0.0923 0.1964 0.3442 -0.1869 0.2044 0.2147 -0.0982 -0.1869 -0.1481 -0.1200 0.1513 -0.1731 -0.1541 0.1766 0.1319 0.2368 0.1774 0.1307 -0.1814 0.2158 0.2143 -0.2230 -0.2214 0.1240 0.2158 0.1620 -0.2051 -0.1378 -0.1358 0.1113 -0.2547 -0.3358 -0.1457 0.2154 0.2325 -0.3236 -0.3121 0.1303 0.0836 -0.1465 -0.1648 -0.1842 0.1640 0.1283 0.2008 0.1362 -0.2028 -0.1636 -0.2214 0.2226 -0.1331 -0.1822 0.1750 0.1453 -0.0851 0.1343 -0.2550 -0.1251 0.2273 0.2024 0.1949 -0.2119 0.1644 0.1568 -0.1323 -0.2257 0.1382 -0.1224 -0.2158 0.2768 -0.1311 0.2154 0.3046 -0.3624 0.1719 -0.1311 -0.1952 -0.2341 -0.1766 0.2048 0.1485 0.1529 -0.3347 0.1651 -0.1671 -0.1758 0.1822 0.2416 0.1715 0.1644 0.1869 0.1632 -0.2206 -0.1739 0.2416 -0.1307 0.1754 -0.1711 -0.2230 0.1172 0.2051 -0.2246 0.1873 -0.3149 -0.1968 -0.1758 0.1176 0.1422 -0.1354 0.2756 -0.1655 0.1624 0.1220 0.1624 -0.1735 0.0832 -0.1382 -0.1180 -0.2713 -0.2253 -0.1956 0.1034 0.2214 -0.1754 0.1350 0.1331 0.1521 -0.1877 0.2131 -0.2432 0.1644 0.1362 0.1743 0.0887 0.1659 -0.1818 0.1303 -0.1556 -0.1339 0.1576 -0.2642 -0.1160 -0.1846 0.1477 -0.1758 -0.1006 0.1228 -0.2428 0.2459 -0.2741 -0.2230 -0.2277 -0.1350 0.2737 0.0875 -0.1469 0.1537 -0.2150 0.2222 -0.1853 -0.1949 -0.1750 -0.1335 0.1648 0.3331 -0.1208 0.1362 0.2242 -0.2004 -0.1853 0.2566 -0.2265 -0.1731 -0.1549 0.1275 -0.2147 -0.1354 -0.1644 -0.2040 -0.1513 0.1240 0.1418 -0.1263 -0.2424" HIT_INDICES="1 5 16 20 27 28 29 31 33 41 59 60 61 63 70 74 104 105 106 107 112 113 115 116 122" ES_PROFILE="0.0301 0.0404 -0.0186 -0.0083 -0.0277 0.0123 0.0523 0.0824 0.1125 0.0832 -0.0451 -0.0051 0.0349 0.0650 0.0455 0.0558 -0.1913 -0.1513 -0.1113 -0.0713 -0.0709 -0.0309 -0.0008 0.0392 0.0297" RANK_AT_ES="103.0000" RANK_SCORE_AT_ES="-2.4100"/>
  <DTG RANKED_LIST="SexDevelopmentGenesPRL_remapped.rnk" TEMPLATE="na_as_pre_ranked" GENESET="gene_sets.gmt#HP_ABNORMALITY_OF_THE_VASCULATURE_OF_THE_EYE" ES="-0.3217" NES="-1.2443" NP="0.1952" FDR="0.6701" FWER="1.0000" CHIP="ftp.broadinstitute.org://pub/gsea/annotations_versioned/Human_Gene_Symbol_with_Remapping_MSigDB.v7.5.1.chip" RND_ES="0.2664 -0.2047 0.2435 0.3368 -0.1937 -0.2696 0.2316 0.2269 -0.1960 0.1858 0.1684 -0.2000 0.3787 0.1810 0.2332 0.1676 0.1889 0.1249 0.1858 0.4364 -0.2206 0.1842 -0.1755 -0.2134 0.2490 -0.1755 -0.2577 0.2174 -0.2972 -0.3304 -0.4846 0.2933 0.1407 0.3020 0.1652 0.2134 0.1850 0.1597 0.2980 -0.1130 -0.3091 -0.3478 0.2767 -0.2664 -0.1771 0.1502 -0.2482 -0.2095 -0.2522 -0.1708 -0.3273 0.1937 0.2443 -0.2972 -0.2482 0.2292 -0.3494 -0.2743 -0.2198 -0.2229 -0.2585 -0.2885 0.3447 0.2103 -0.2711 0.2016 -0.1945 -0.3233 -0.1731 0.2419 -0.2545 0.3138 0.2063 0.3273 -0.3802 -0.2190 -0.2877 0.2593 0.3573 -0.2806 0.2577 0.2071 0.2198 -0.2008 -0.4182 0.2435 0.2530 0.4324 -0.1636 -0.1968 -0.2482 -0.1881 -0.2569 0.2047 0.3059 -0.3834 -0.2719 0.2656 0.2664 -0.2095 0.2451 0.2403 0.1565 -0.2348 0.2569 0.2972 0.2783 0.3312 0.2656 0.2332 0.3415 -0.2530 -0.2150 0.2585 -0.3265 -0.3154 0.2451 -0.2111 -0.2964 -0.1565 0.3739 -0.2000 -0.2324 -0.2150 -0.2696 0.1739 -0.3186 0.3328 -0.2783 -0.2134 0.2285 0.2972 -0.2458 -0.1549 -0.2451 0.3368 -0.2095 0.1668 0.3202 0.3486 0.2719 0.1534 -0.2158 0.2292 0.3273 0.2443 0.2356 0.1802 -0.2316 -0.1668 0.2134 0.1921 0.2332 -0.2245 -0.1960 -0.3138 0.1328 -0.3621 0.2332 0.3186 0.2664 -0.4870 0.1233 0.2111 -0.1858 0.2150 0.1858 0.1613 0.1897 -0.2482 0.3968 0.1715 0.3004 0.2451 0.4277 0.2000 -0.4047 -0.2870 0.2435 0.2680 0.2356 0.2830 -0.1573 -0.2316 0.2134 0.1960 0.2806 0.3842 -0.2348 0.2324 0.2245 -0.2134 0.3700 -0.2150 0.2609 0.2458 -0.3099 0.4498 -0.3826 0.3399 -0.2364 0.2206 -0.1881 -0.3217 0.3700 -0.1731 0.1542 0.4522 -0.3613 -0.1676 -0.2198 0.2696 0.2798 0.2577 0.5130 -0.2704 0.4791 -0.1897 -0.3360 0.1794 -0.3265 0.3146 -0.1810 0.2071 -0.1542 -0.3360 0.2877 -0.1652 0.1787 0.4925 -0.3502 0.1976 0.1668 0.2498 -0.1937 -0.2047 -0.4103 0.2403 0.2261 -0.4063 0.4490 0.2308 -0.2893 -0.4142 0.3787 -0.3534 0.2245 0.3526 -0.2411 -0.3059 0.2577 0.3368 0.3486 -0.2443 0.2522 0.1826 0.2980 -0.2063 0.2221 0.1700 -0.2206 0.2285 0.3273 -0.3091 0.2000 -0.1731 0.2870 0.2877 -0.1565 0.1960 -0.2008 -0.2751 -0.1755 0.3668 0.2569 0.1621 0.3842 -0.2933 -0.1889 -0.3455 -0.1684 -0.2316 -0.2403 0.1415 -0.2617 0.2743 -0.2182 -0.2593 -0.4095 0.1937 0.1660 0.3107 -0.1312 -0.2830 -0.1897 -0.1897 -0.2245 -0.1937 -0.3020 0.4182 0.2237 -0.3004 0.2759 0.1874 -0.3281 -0.3628 0.2791 0.2846 -0.3320 0.2719 0.2846 -0.4103 -0.3043 0.3099 0.2245 0.4103 -0.2680 -0.2237 -0.1557 -0.3107 0.3217 -0.2569 0.2229 -0.1937 0.1794 -0.3059 0.1984 -0.1913 -0.3225 -0.1834 -0.2261 -0.1621 0.1534 0.2024 0.2103 0.2530 -0.2324 0.1968 0.3194 -0.1708 -0.3012 -0.2356 0.1787 0.4498 0.2158 0.2332 -0.2111 -0.2182 -0.2458 0.1842 -0.3850 -0.2443 -0.2719 -0.2451 0.2411 0.2364 -0.1447 0.2134 -0.3202 -0.3747 -0.2830 -0.2008 -0.2308 0.3360 0.2719 0.2395 -0.2617 -0.1708 -0.3700 -0.3091 0.2743 0.2577 -0.2466 0.4024 0.1858 -0.3320 0.2806 0.1549 -0.2395 -0.1763 -0.4182 0.2316 0.3091 -0.3368 -0.1747 0.2356 -0.1937 -0.2158 -0.2482 -0.2846 0.2870 -0.2798 0.2704 0.2632 0.2743 -0.4791 0.3874 -0.1897 -0.3265 -0.2308 -0.4190 0.2411 -0.2656 -0.1897 -0.2134 -0.3455 0.4957 0.1462 0.2877 0.2972 -0.2403 -0.2071 0.1834 -0.2047 0.2957 -0.2672 -0.5217 0.1123 0.2024 0.3043 -0.2490 0.3652 0.4008 -0.2585 -0.3051 0.2783 0.3976 0.2870 -0.2237 0.1700 -0.2972 -0.1929 -0.1391 0.2419 0.2348 0.4095 -0.3581 -0.1945 -0.2577 0.1858 -0.3478 -0.2403 0.3747 0.1565 0.2451 -0.1787 -0.2142 0.2229 -0.3099 -0.1486 -0.2885 0.2719 0.2609 -0.2016 -0.3328 -0.2182 -0.1621 0.2063 0.2751 0.2458 -0.1739 -0.1826 0.2134 0.2158 0.1826 -0.2016 0.2925 -0.1802 -0.2925 -0.2285 0.1668 0.3486 -0.4000 0.1439 0.1652 -0.1794 -0.2632 0.1573 0.1494 0.2372 -0.2917 -0.4150 0.4221 -0.2047 0.4403 0.1202 0.3273 0.2972 -0.1700 -0.2237 0.2316 0.2846 0.1486 0.3004 0.4830 -0.2095 0.2142 0.2498 -0.2221 0.1787 -0.3107 -0.2917 -0.2585 -0.1960 0.3542 0.2791 0.1834 0.5225 0.2957 0.2095 -0.2095 -0.1787 -0.1534 -0.1652 -0.2245 0.2008 0.3304 -0.3439 0.2806 0.2008 0.1700 -0.2316 -0.3613 0.1960 0.2198 -0.2553 0.1850 0.2545 -0.2925 -0.3502 0.2372 -0.3881 0.4190 -0.4229 -0.2885 0.1510 0.2316 -0.2134 0.3099 0.1644 -0.2206 -0.2237 -0.2506 0.1960 0.2870 0.3715 0.2190 -0.2190 0.3502 -0.2806 -0.1708 0.1249 0.2443 0.1802 0.3051 -0.2877 0.2419 -0.4798 -0.1960 0.1929 0.3130 0.3486 0.3012 -0.5494 -0.2664 0.2198 0.2372 -0.5225 -0.3099 0.1937 -0.2743 0.3312 -0.3842 -0.4569 0.1652 0.2846 0.1945 0.2632 -0.2704 0.3755 -0.1976 -0.3494 -0.1913 0.3628 -0.1439 -0.1423 0.2206 -0.1423 -0.4221 -0.4348 -0.2269 -0.1976 -0.1771 0.1668 0.3067 -0.2016 0.3051 0.2324 -0.2134 0.3289 0.3233 -0.2870 0.2743 -0.2245 0.3439 0.1660 0.3747 0.2245 -0.2316 -0.2609 -0.2292 0.2356 -0.1621 0.1731 0.2348 0.3067 -0.3099 0.1897 0.3320 0.3051 -0.1881 0.2063 -0.3755 0.3652 0.2111 -0.2743 0.2063 0.1739 -0.2055 -0.2071 -0.1889 -0.1755 0.1684 -0.3621 0.2292 -0.2095 -0.1826 -0.2134 0.1968 -0.2316 -0.1945 0.4221 0.3573 -0.2632 -0.4403 0.1976 -0.1628 0.2498 -0.2783 0.2150 0.3581 0.2672 -0.1589 0.2324 0.3178 -0.2150 0.2198 -0.3455 -0.2751 0.1636 -0.2522 0.1739 -0.3099 -0.2538 0.2632 0.2719 -0.1834 0.3225 -0.2585 0.3138 -0.2759 0.2071 -0.2008 -0.1739 -0.3059 -0.3107 0.2585 -0.5304 0.1597 -0.4885 0.1423 -0.2672 -0.1312 -0.3439 -0.2103 -0.2933 0.4229 -0.3407 -0.2482 -0.2245 0.2150 0.5051 -0.3091 -0.2000 -0.3012 0.1628 -0.3573 -0.2893 0.3834 -0.2269 -0.2870 0.3051 0.2237 0.2846 0.2134 0.1842 -0.1415 -0.3881 -0.2285 0.2047 0.3929 0.1494 0.3352 0.2411 0.2530 -0.1700 0.1209 -0.3138 -0.1628 -0.2285 0.2538 -0.3225 0.2008 0.2980 0.2704 -0.2024 -0.2506 -0.2063 0.3194 -0.2158 -0.3225 -0.2972 -0.4798 0.2577 0.2190 -0.2348 0.2751 0.3842 0.2119 -0.2941 -0.2672 -0.2451 -0.3652 0.2198 0.1502 -0.1755 -0.1628 -0.2047 -0.3542 -0.2972 -0.2719 -0.1771 0.3613 0.2411 0.3494 0.1534 -0.3621 0.4917 0.1968 0.3020 -0.2055 -0.1194 -0.2451 -0.1739 0.1249 -0.1597 -0.1684 0.1700 0.2142 0.2198 0.1937 0.3486 -0.1834 -0.1858 -0.3929 -0.1929 -0.2411 -0.1984 0.1613 0.1976 0.1881 -0.1565 0.3668 0.2182 0.3747 0.2285 -0.1494 -0.2577 -0.1842 0.3715 0.3360 0.3700 0.2419 -0.1684 -0.2941 0.3802 0.3976 0.2538 -0.2933 -0.2482 -0.2482 -0.1494 -0.1581 -0.1700 -0.3486 0.3534 -0.1597 0.4490 0.1826 0.2008 -0.3020 -0.2759 -0.2150 0.2925 -0.2917 -0.1526 0.2877 -0.2395 -0.2877 0.2379 0.1668 0.1644 0.1889 0.3178 0.2893 -0.3146 -0.1708 -0.3787 -0.3486 -0.3494 -0.2190 -0.2356 0.1621 0.2522 -0.1771 0.3700 -0.2530 -0.1850 -0.2095 -0.2704 -0.2664 0.3565 0.3312 0.2490 0.2917 -0.2704 0.2285 -0.1494 -0.2000 -0.2506 0.1810 0.2917 0.2174 -0.1542 -0.2711 -0.2632 -0.4285 -0.2870 -0.2933 -0.1921 0.1826 0.1613 0.2609 -0.3130 0.3091 -0.3526 -0.4008 -0.1534 0.2063 0.2332 0.1834 -0.1542 0.2751 -0.2316 -0.4103 -0.3747 -0.1391 0.5613 -0.5012 0.4221 0.1913 0.2759 -0.4237 -0.1296 -0.2451 0.2324 -0.2158 -0.2182 -0.3138 0.1834 -0.2577 -0.1439 0.3802 -0.2767 0.2055 0.2055 0.1636 0.5447 -0.2356 0.1889 0.2443 0.1684 0.2522 -0.1842 0.2617 0.2806 -0.4617 0.2198 -0.2332 -0.2150 -0.2119 -0.2198 0.2063 0.2704 -0.2806 0.3968 0.3304 0.1565 0.2332 -0.2182 0.2617 -0.2245 0.1858 0.2711 -0.3194 0.3399 0.3802 -0.2174 -0.2783 0.3613 0.3399 0.4063 0.2316 0.1960 0.1249 -0.2885 -0.1913 -0.3265 0.2379 -0.2324 0.2356 -0.2530 0.2356 -0.2221 -0.3107 0.3715 -0.2174 -0.3375 0.1850 0.1771 0.3581 -0.2632 -0.2751 0.3368 -0.4316 0.2158 -0.3233 -0.4877 -0.3178 -0.2221 0.3059 -0.2656 0.2150 -0.4142 -0.3573 -0.2680 -0.2435 -0.2458 0.3265 -0.3233 -0.2119 0.2000 -0.1375 -0.2379 0.2395 -0.1889 0.1676 0.3115 -0.1945 0.2451 0.1874 -0.3004 -0.2008 -0.2395 -0.3051 -0.1771 -0.3225 0.1787 0.1913 0.1534 -0.2024 -0.1771 0.4538 -0.3360 0.3739 0.1557 -0.3130 0.3130 -0.2751 -0.2150" HIT_INDICES="37 45 47 48 59 60 68 75 88 92 116" ES_PROFILE="-0.2308 -0.2008 -0.1186 -0.0277 -0.0237 0.0672 0.0972 0.1360 0.1225 0.1874 0.0783" RANK_AT_ES="36.0000" RANK_SCORE_AT_ES="5.8500"/>
  <DTG RANKED_LIST="SexDevelopmentGenesPRL_remapped.rnk" TEMPLATE="na_as_pre_ranked" GENESET="gene_sets.gmt#GOBP_REGULATION_OF_WNT_SIGNALING_PATHWAY" ES="-0.3138" NES="-1.2439" NP="0.2095" FDR="0.6667" FWER="1.0000" CHIP="ftp.broadinstitute.org://pub/gsea/annotations_versioned/Human_Gene_Symbol_with_Remapping_MSigDB.v7.5.1.chip" RND_ES="-0.2759 -0.4047 0.2142 -0.1739 0.1921 0.2134 -0.1755 0.2806 -0.2917 -0.1771 0.1960 0.2972 0.2095 -0.2569 -0.1929 -0.1296 -0.3368 -0.1739 -0.1209 0.3265 0.3320 -0.2308 -0.2087 0.2142 -0.3881 0.2055 -0.2411 -0.1328 0.2522 -0.2632 -0.1700 -0.2838 0.1273 0.2316 0.1051 -0.1984 0.5004 0.2269 -0.3312 0.2182 0.1960 -0.2846 -0.3107 -0.2711 0.5565 -0.3051 -0.2767 0.3708 -0.3700 0.2292 -0.3130 0.3067 0.2229 -0.3107 -0.2356 -0.2506 -0.2008 0.4482 0.1881 -0.2245 -0.1700 0.2348 0.2854 -0.3407 -0.3265 0.1573 0.2245 0.3059 -0.2885 0.2656 0.3265 0.2348 0.2379 0.3012 -0.2933 -0.1874 -0.1652 0.2316 -0.2016 -0.2585 0.3921 0.3099 -0.2008 0.2316 -0.1929 0.1794 0.2182 -0.3130 -0.2877 0.1494 0.1913 -0.3091 -0.2324 -0.1818 0.2411 0.1771 0.1684 0.1502 0.2000 0.2664 -0.1771 0.4095 0.2364 -0.3067 -0.2150 0.3360 0.2047 -0.4443 -0.4095 0.1534 -0.1968 -0.3787 -0.3960 0.2158 0.1763 0.2538 -0.2277 0.2569 0.3834 -0.2174 0.3312 0.1486 -0.2767 0.3621 0.3012 -0.2158 -0.2316 -0.3146 0.2103 0.2522 -0.2672 -0.1502 -0.1747 0.2625 -0.2719 -0.2585 0.2435 -0.4617 0.2245 0.2672 -0.3573 -0.1510 0.4095 0.3968 -0.1328 0.2680 0.1874 -0.2103 -0.3613 -0.1842 0.2545 -0.1391 0.2458 0.3668 0.2791 0.1763 -0.2190 0.3439 -0.2269 -0.3881 -0.1747 -0.2885 -0.3889 0.1976 0.3281 -0.1668 -0.2791 0.2372 -0.2308 -0.2711 -0.3091 -0.1597 0.1375 0.1763 0.3312 0.2182 0.2656 -0.3534 -0.4008 -0.2134 -0.3312 -0.3012 0.3186 0.2379 0.1960 -0.2364 -0.2767 0.1652 -0.1676 0.2696 -0.2063 -0.2893 0.3059 -0.2830 -0.2593 -0.2174 0.2972 -0.3320 0.6182 -0.3312 0.3043 0.2569 0.2798 -0.2759 -0.2490 -0.2316 0.1929 0.2522 0.3107 0.2364 0.2119 0.2379 -0.2704 -0.3842 -0.2830 0.3328 -0.1399 0.2585 0.3186 -0.2221 0.3747 0.1842 -0.1581 -0.2198 0.2348 0.1312 0.2285 0.2656 -0.3225 0.3526 -0.2964 0.1312 -0.2498 -0.2190 -0.3447 0.2443 0.3407 -0.2625 -0.2458 -0.3676 0.1897 -0.2451 -0.2198 -0.1826 -0.3455 -0.2696 -0.2198 0.2000 -0.1826 -0.2008 -0.3194 0.3186 -0.1652 -0.1747 0.1708 -0.2229 0.3700 -0.2032 0.2917 -0.2142 0.2443 -0.1787 0.2522 -0.3004 0.1787 0.1929 0.2957 0.2364 0.4870 0.2221 -0.1265 0.2308 -0.1391 -0.1945 0.2443 -0.2490 -0.2261 0.1874 -0.2055 0.1115 -0.1937 0.1296 -0.2972 0.2379 0.1470 0.3154 0.2625 0.3542 -0.2229 -0.2490 0.4964 -0.2419 0.2229 0.1644 0.3312 0.1897 -0.3091 -0.2158 -0.2664 -0.1787 -0.1787 -0.3660 0.1652 -0.2324 -0.1976 0.1383 -0.2285 -0.3668 0.2680 -0.2024 0.3281 0.2016 0.2055 0.2087 -0.2008 -0.1921 0.2933 -0.3004 0.2838 0.2893 0.2150 0.3462 -0.3138 -0.1289 0.2063 0.3439 -0.2308 -0.2451 -0.3921 -0.2917 -0.1937 0.2111 -0.2316 0.1439 0.1810 -0.2348 0.1328 0.2609 -0.1581 0.2885 0.3099 0.1771 0.1328 -0.1842 0.2846 -0.3794 -0.2704 0.2711 -0.2680 -0.1573 0.1842 -0.2395 -0.3494 0.1937 0.1763 -0.2071 0.2538 0.2538 -0.4142 0.1589 -0.3320 -0.3478 0.1802 -0.3613 0.2198 0.1660 0.1557 -0.2672 -0.2806 0.2719 0.2379 -0.1968 0.2008 0.3051 -0.2625 -0.3494 0.1976 -0.2877 0.2538 0.2055 -0.2838 0.2245 -0.2972 -0.1557 -0.2063 0.2174 -0.3233 0.3043 0.2917 -0.1763 0.2885 -0.2261 -0.3447 -0.2285 0.2767 -0.2324 0.2372 0.2285 -0.1597 0.4348 -0.1763 -0.3660 0.3874 -0.3020 0.2095 0.1850 -0.1755 0.2972 -0.1534 -0.4221 0.2617 -0.2482 -0.2269 0.1676 -0.2055 0.2972 -0.2419 0.1739 -0.3225 -0.1652 -0.1486 0.3581 0.1937 0.3850 0.2964 0.2632 -0.2245 0.4316 0.5526 0.3652 -0.1850 0.3194 -0.1850 0.2063 0.3217 -0.3107 -0.3486 0.2269 0.1874 0.2158 -0.2791 0.2403 0.3233 -0.2783 -0.1676 0.3020 0.2285 0.2964 0.2585 -0.2972 0.2806 -0.2451 -0.1534 -0.1542 0.3320 0.2047 -0.2356 0.1984 -0.1589 -0.2047 0.1573 -0.3265 -0.1534 -0.1375 0.2482 0.3368 0.3265 0.4047 -0.1502 0.3439 0.3621 -0.2348 0.2332 0.2553 -0.2134 -0.1573 0.2348 0.1636 0.3178 0.2245 0.2617 0.1976 0.1929 0.1897 0.2490 -0.1794 0.1478 0.1581 0.1874 0.2458 -0.3099 -0.3794 -0.1399 -0.2538 0.2941 -0.2443 0.2372 -0.1296 0.2190 0.3668 0.2664 -0.4877 -0.3233 0.1668 -0.2071 -0.1834 -0.2632 -0.2134 0.3320 0.3700 0.1628 0.2221 0.2458 -0.2530 0.2395 0.2435 -0.2150 0.2008 0.2664 0.3486 0.4008 -0.2364 -0.2285 -0.1984 -0.2221 -0.2403 0.2838 -0.4324 0.2917 -0.1818 0.3502 -0.2419 0.1921 -0.2095 0.1628 0.4150 0.2016 0.1028 0.3534 -0.3154 -0.2577 0.1755 -0.1447 0.3447 -0.3107 0.1810 -0.4229 0.1976 0.1478 0.3399 0.3186 -0.2277 -0.2451 -0.2103 0.3455 0.3589 -0.3043 0.1842 0.3328 0.2182 -0.1542 -0.1913 -0.1810 0.2798 0.1399 -0.2103 0.2055 0.3652 0.1810 0.2111 -0.2403 -0.2577 0.2348 0.3399 -0.2885 0.3091 0.2292 0.2893 0.4530 0.3581 -0.1842 -0.3059 0.1423 -0.3526 -0.2609 0.2403 -0.3621 0.2000 0.1067 -0.2261 0.2348 -0.2656 0.3051 -0.2356 -0.2063 -0.1328 -0.3067 -0.2767 0.2846 0.3312 -0.4055 0.1455 -0.2285 -0.3186 -0.2664 0.2767 0.3534 -0.3273 -0.2316 -0.2680 -0.1470 -0.3494 -0.2047 -0.1502 0.3091 0.2458 -0.3154 -0.2656 -0.1929 0.2221 -0.2830 -0.2364 -0.1360 0.1368 -0.2182 0.3652 0.1984 0.2451 0.3534 0.2364 -0.2206 -0.2261 -0.2372 0.2506 0.2569 0.1723 0.3526 0.2522 0.2261 0.1763 -0.1289 0.1502 -0.2530 -0.3573 0.2490 0.1723 0.2704 -0.3233 -0.3146 0.3130 0.1968 -0.2055 -0.3447 -0.2000 0.3051 0.1945 0.1613 0.2530 0.3526 0.3202 0.3186 0.2917 0.2142 0.2308 0.2933 -0.2190 -0.2767 0.1510 -0.3534 -0.2395 0.2055 -0.2609 0.2617 -0.3589 0.3526 0.2372 -0.3273 -0.1668 -0.1802 0.3186 0.2158 -0.2087 0.2047 -0.3478 -0.1889 -0.1597 -0.3960 -0.2925 0.2277 0.1881 0.3146 0.3194 -0.2798 -0.1368 -0.1842 -0.2198 -0.2545 -0.2704 -0.3352 -0.2704 0.2087 0.2269 0.2443 -0.3881 0.2767 -0.2411 -0.1470 0.3794 0.2395 -0.1960 -0.2917 -0.2632 -0.2743 -0.1352 0.3312 0.1368 -0.3225 0.1960 -0.2585 0.2957 0.2767 -0.1154 -0.1834 0.2245 0.3265 -0.1794 -0.2696 -0.2055 0.1217 0.2632 -0.1826 0.1731 -0.2411 0.2957 -0.2798 0.2656 -0.2538 0.4711 0.3241 -0.2751 -0.3320 0.1826 -0.2316 -0.2221 -0.2830 -0.2846 0.3186 0.2664 0.1881 0.2285 0.2277 -0.3320 -0.3225 -0.3526 -0.2055 0.2419 0.3929 0.2806 0.2229 -0.3312 -0.1542 0.4364 -0.2142 -0.2047 -0.3581 0.5043 0.2870 0.3186 0.2269 0.2925 -0.1913 -0.2877 0.3273 -0.3225 -0.3273 -0.3178 -0.1423 0.2806 -0.3178 -0.4063 0.2545 -0.2411 0.2846 -0.2680 0.2585 -0.2664 -0.1676 -0.3320 -0.2791 0.3051 0.1391 -0.2577 -0.4055 0.2190 0.2672 -0.3826 0.1968 -0.1858 0.2664 0.3004 -0.1850 0.3542 0.1881 0.4356 -0.2095 -0.1700 0.2545 0.2830 -0.3051 -0.3138 0.1502 0.3138 0.4237 -0.2324 0.1771 -0.1834 -0.2885 -0.2672 -0.1834 0.3526 -0.2316 -0.1597 -0.3763 0.1897 -0.2119 -0.1304 0.2538 0.2395 -0.2277 -0.2767 -0.3178 0.1613 -0.2000 -0.2458 -0.1747 -0.1755 -0.1700 -0.3067 -0.1787 -0.2174 -0.2941 0.1810 -0.2150 -0.1968 0.2372 0.1668 0.3368 0.2158 -0.1668 -0.2111 -0.3186 -0.2419 -0.2000 0.3581 0.3059 0.1755 -0.2466 0.2711 -0.1597 0.4182 -0.2925 0.2095 0.2324 -0.1834 0.2625 -0.2877 0.3059 0.2008 0.2656 -0.1423 -0.3581 -0.2356 -0.4190 0.3668 -0.2656 0.1534 0.2964 -0.3012 0.3889 -0.3004 0.2593 -0.3130 0.2980 0.2411 0.3660 -0.1423 0.2925 0.2656 0.3130 0.2269 -0.3834 0.3273 -0.1470 0.3186 -0.2933 0.3328 -0.2221 0.3146 0.2506 -0.2316 0.2538 -0.2711 -0.3755 -0.2617 -0.1945 0.2134 0.1794 -0.2071 0.2877 -0.2119 0.1534 -0.1581 -0.3621 -0.1826 -0.2111 0.3542 0.1542 0.1684 -0.1937 0.2506 -0.2435 -0.3043 -0.3281 0.2134 0.2063 0.2111 0.2719 -0.4403 0.1700 0.3217 -0.2277 -0.3968 -0.2316 -0.1557 0.1874 0.2664 0.1289 -0.1913 0.2617 -0.1747 -0.2664 -0.3225 -0.2411 0.2482 0.3708 0.3668 -0.3613 -0.3312 0.2972 -0.3186 0.3059 -0.1700 -0.3225 -0.2237 -0.2356 -0.2047 0.1794 -0.3439 0.3700 -0.1581 0.1723 0.3004 -0.3755 0.2324 -0.2451 -0.2577 0.2055 -0.2182 -0.2577 0.2379 -0.2364 -0.3020 0.1462 0.2285 -0.4791 -0.2411 -0.2063 -0.2000 -0.2957 -0.2206 -0.2704 0.1787 -0.2538 0.4830 0.2743 -0.1304 0.1589 -0.3842 0.4142 -0.4016 -0.2885 -0.1494 -0.2332 -0.3399 0.2055 0.1850 -0.1581 -0.2142 -0.3091 -0.2719" HIT_INDICES="1 5 59 60 80 88 91 104 106 113 115" ES_PROFILE="0.0822 0.1470 -0.2229 -0.1320 -0.2063 -0.1763 -0.1028 -0.1162 -0.0340 0.0047 0.0870" RANK_AT_ES="58.0000" RANK_SCORE_AT_ES="0.9600"/>
  <DTG RANKED_LIST="SexDevelopmentGenesPRL_remapped.rnk" TEMPLATE="na_as_pre_ranked" GENESET="gene_sets.gmt#GOBP_MESENCHYMAL_CELL_DIFFERENTIATION" ES="-0.2975" NES="-1.2437" NP="0.1836" FDR="0.6633" FWER="1.0000" CHIP="ftp.broadinstitute.org://pub/gsea/annotations_versioned/Human_Gene_Symbol_with_Remapping_MSigDB.v7.5.1.chip" RND_ES="0.2859 -0.2029 -0.2022 -0.2144 -0.3703 0.3240 -0.1695 -0.3091 -0.1702 0.1423 0.2553 0.4091 0.2212 -0.1736 0.2914 -0.2818 -0.1593 -0.2532 0.1430 0.1532 0.2491 0.3376 0.2648 -0.2138 0.1729 0.2886 0.1382 0.1409 -0.3233 -0.1811 -0.1886 -0.2240 -0.1845 0.2144 -0.3186 -0.1443 -0.1613 0.1593 0.1736 0.1613 -0.1913 0.2301 -0.2975 0.1818 -0.1695 0.3118 0.2165 -0.3499 0.2594 0.3097 0.2294 -0.2110 -0.1824 -0.3410 -0.2240 -0.3091 0.2015 0.3737 -0.2233 0.1681 0.2260 -0.2859 0.2226 -0.1593 0.1559 0.4152 0.2995 0.1443 0.4302 0.2505 0.1763 -0.2226 0.4336 -0.2301 -0.2342 0.2253 0.2063 0.1879 -0.1722 0.1818 -0.4717 0.3036 0.1995 0.2934 0.1988 0.1409 -0.1634 -0.1688 -0.2403 -0.1681 -0.2791 -0.2301 -0.2457 0.2029 -0.2138 0.1600 0.2859 0.1947 -0.2022 0.2151 0.1620 0.2056 0.2226 -0.2240 0.3622 -0.3887 0.3186 0.2253 -0.2287 -0.2580 -0.2696 -0.2233 -0.1872 -0.2321 -0.1259 0.1661 0.1865 -0.2226 0.3329 -0.3315 -0.2294 0.2029 -0.2580 0.4302 -0.1709 -0.1736 -0.1770 -0.1811 -0.2464 0.1913 -0.1641 0.2138 -0.2546 0.2709 0.1504 -0.2233 -0.2832 0.1586 0.1852 -0.2444 -0.3526 0.1818 -0.2621 -0.1702 -0.3799 -0.1607 0.2757 0.2587 0.2478 -0.2410 -0.2737 0.1641 -0.2505 0.1457 -0.2029 0.3261 -0.3404 -0.2403 -0.1491 0.3029 0.3036 0.2444 -0.3880 -0.1729 -0.2280 -0.2526 -0.1518 0.2771 0.2580 0.3063 -0.3057 -0.2560 -0.1178 0.1722 -0.1259 0.2621 -0.2852 -0.4180 0.1436 -0.2355 0.2383 0.2648 0.1709 -0.1947 -0.1375 -0.2471 -0.1082 0.2355 0.1572 -0.2437 0.1504 -0.2614 0.1967 -0.2321 -0.1634 0.1879 -0.1518 -0.4003 -0.2437 -0.1824 -0.1797 -0.4125 0.1498 -0.2294 -0.2389 0.3703 0.2498 -0.1416 -0.1811 -0.2607 -0.1545 0.3860 -0.3097 0.2498 -0.1974 0.1525 0.2301 -0.2267 0.2587 0.2117 0.0844 -0.4506 -0.1763 0.3145 -0.2859 0.1157 0.1511 -0.1763 0.2076 -0.2995 0.1824 -0.2083 0.3417 -0.1954 -0.2444 0.2035 0.2267 0.1661 0.2730 -0.1607 -0.2498 -0.1838 0.2968 0.4091 0.2444 -0.2294 0.3172 -0.3036 -0.2471 -0.2253 0.2417 -0.2138 0.2131 0.3172 -0.2403 -0.2519 0.4860 0.1961 -0.2784 0.2056 -0.2703 -0.1729 -0.3097 -0.1845 0.3057 0.1348 0.2634 0.2471 -0.2063 0.1756 0.2859 0.2757 -0.2764 -0.2437 0.3683 -0.2464 0.1382 -0.2621 0.1675 0.1048 -0.4071 0.4472 0.1668 0.1899 -0.1688 0.2417 0.1552 0.1647 0.1668 -0.1961 -0.1702 -0.2389 0.3499 -0.4922 0.2886 -0.3445 0.2233 0.1593 0.1777 0.1586 -0.2696 -0.2314 0.1858 0.3581 0.2730 -0.2410 0.1498 0.2682 0.1498 -0.3771 0.1382 -0.2219 0.1872 0.1647 0.3826 -0.1532 -0.1089 -0.3029 -0.2076 -0.1688 -0.3567 0.1865 0.1457 0.1736 -0.1525 0.1620 0.3022 0.3057 -0.2505 0.2321 0.1933 -0.1784 -0.2566 -0.2784 -0.2730 -0.2825 0.2301 0.1811 0.2403 -0.1593 -0.2566 -0.2206 0.2212 -0.3295 -0.2437 0.2287 0.3649 -0.1579 -0.2730 0.2444 0.2410 0.2280 -0.2280 -0.1811 0.2342 0.3206 -0.1150 0.3533 -0.2791 0.2859 0.1681 -0.1416 -0.2212 -0.2873 0.3445 0.2491 -0.2560 0.2022 -0.4214 0.2001 0.2886 -0.2873 0.1559 0.2117 0.1784 0.2771 0.2056 -0.1913 -0.2267 -0.2675 0.1293 0.1688 0.1096 0.3526 0.2267 0.2859 -0.2294 0.4976 -0.2941 -0.1770 0.3002 0.2165 -0.2029 -0.2376 -0.3274 -0.2063 -0.3063 0.2737 -0.1007 -0.3410 -0.3329 0.1681 -0.2110 0.3009 0.2526 -0.2771 -0.2437 0.3152 -0.1511 -0.1824 0.2294 -0.3948 -0.2206 -0.2675 -0.2314 0.2696 0.2151 -0.2614 0.1967 0.1484 -0.1525 -0.2444 0.2117 -0.2178 -0.3914 -0.2056 0.1879 0.2641 0.1559 -0.1770 -0.1273 -0.2975 0.1545 -0.2076 0.2056 -0.3771 0.1845 0.1559 0.2737 0.2151 -0.1974 -0.1464 -0.2907 0.2138 0.3553 0.2029 -0.1532 -0.2696 0.2743 -0.2212 0.3472 0.2675 -0.3063 0.3063 0.4152 0.1763 -0.1824 0.3445 -0.4561 -0.2764 0.3948 0.1416 0.2907 -0.1974 -0.2696 -0.2206 0.1634 0.1709 -0.1722 -0.2117 0.2083 -0.2464 0.2165 0.2491 0.2668 -0.2063 0.2029 -0.1886 -0.2444 -0.1593 0.3649 -0.2151 -0.1321 -0.2934 0.1450 -0.2240 -0.2212 -0.1504 0.3649 0.2914 0.2648 0.1899 0.2641 -0.1961 -0.1518 0.1484 0.1940 -0.2464 -0.2349 -0.1641 -0.2383 -0.2056 0.1899 -0.2294 -0.3533 -0.1647 -0.2349 0.1756 0.1988 0.1872 -0.2287 0.2383 -0.2743 0.2029 -0.4268 -0.3383 0.2124 0.3615 -0.3376 -0.3084 -0.2968 -0.3948 0.1967 0.3649 0.3771 0.2594 0.3622 -0.1620 0.2260 -0.3009 0.2267 -0.2349 -0.2383 0.2498 0.2682 0.2587 0.1926 0.1600 -0.1763 -0.2682 0.1620 0.2668 -0.2430 -0.2417 -0.2178 -0.2321 -0.3683 0.2349 -0.2314 -0.1797 -0.2682 0.3383 -0.2498 -0.2342 0.2798 -0.2029 -0.2444 -0.2553 -0.2580 -0.2349 0.3683 0.2049 -0.2478 -0.1729 0.2845 0.2859 -0.1253 -0.1797 0.2457 -0.3091 -0.2886 -0.2464 0.2172 0.1872 -0.2403 0.3594 -0.3472 0.2124 0.1613 -0.3526 -0.2349 -0.2587 -0.2553 0.1641 0.1729 -0.2389 0.1777 0.2369 0.2764 -0.2682 0.2151 -0.2771 -0.1464 0.2546 0.1852 0.3268 -0.1886 0.3622 0.2444 -0.2682 0.2491 -0.3587 0.1777 0.1811 -0.1198 -0.2498 -0.3880 -0.2444 0.1961 -0.2165 0.3295 -0.2178 0.2212 -0.1961 0.4010 0.3649 -0.1736 0.2546 0.1947 -0.2178 -0.2355 0.1756 0.1886 0.1593 -0.2301 0.1777 -0.3805 -0.1634 -0.2403 -0.1688 0.1504 -0.1695 0.1137 0.3860 -0.3390 -0.2491 -0.2022 0.3057 -0.1872 0.2049 -0.2165 -0.1729 0.1933 0.1736 0.2192 0.2294 0.2328 -0.2709 -0.2376 0.2342 0.2117 -0.3499 0.3553 0.3622 -0.2757 0.2287 0.2029 -0.2301 0.4472 -0.2621 0.3948 0.4860 -0.1961 0.2798 -0.1205 0.3118 0.2314 -0.1988 0.2172 -0.2022 0.3594 -0.2267 0.2328 0.2614 0.1348 -0.2553 -0.1947 -0.2417 -0.2757 -0.3063 0.3465 0.1668 0.2880 -0.2151 0.2314 0.2151 -0.1838 -0.2212 -0.3091 0.2022 -0.2063 0.2880 -0.2212 -0.1641 -0.4241 -0.1926 -0.1906 -0.2532 -0.1559 -0.1321 0.1879 -0.2212 -0.1641 -0.2138 -0.1613 -0.2172 -0.1402 -0.4656 -0.1266 -0.2818 0.1818 0.1457 -0.3649 0.1484 -0.2301 0.2328 -0.2056 0.3349 0.2144 -0.3771 0.3206 -0.2417 0.2798 -0.3227 0.2015 0.1538 0.2369 0.2260 0.3233 0.3853 0.1545 0.2287 -0.2818 0.2723 0.1709 0.1620 -0.1511 0.3179 -0.3356 0.3233 -0.3240 0.2287 -0.2852 -0.2491 0.2478 0.2410 -0.2614 0.2621 0.1348 0.3526 -0.1926 0.1647 0.1450 -0.3002 0.2757 0.1852 -0.2144 0.2886 -0.1749 -0.3125 0.1974 -0.1327 0.1532 -0.1886 -0.1341 -0.3615 -0.2206 0.2880 -0.2709 -0.4037 -0.2532 0.2321 -0.1416 0.1845 -0.3206 -0.1613 0.2478 -0.2063 0.2703 0.2083 -0.3009 -0.3091 -0.2417 -0.2859 0.1232 -0.3383 -0.2437 0.2886 0.1995 0.3063 0.2607 0.1749 0.3417 -0.1940 0.3322 -0.3186 0.2178 -0.2389 0.1818 -0.3315 -0.1906 -0.1559 0.2240 0.2049 0.4445 0.1382 -0.2703 0.1498 0.2294 0.2260 -0.1641 -0.2505 0.2131 0.1246 0.3295 0.2383 0.2886 -0.2403 0.1355 0.2369 0.1613 0.2791 0.2825 -0.2110 0.1681 -0.3152 0.1545 -0.2049 -0.3465 0.2001 -0.1661 0.2614 0.2526 -0.2457 0.1647 0.1974 -0.1756 -0.2587 -0.2206 -0.3383 0.1852 0.1641 -0.2553 0.2314 0.2090 -0.1967 0.1661 -0.2117 0.2914 -0.1756 0.2042 -0.2873 0.2029 0.1974 -0.3322 0.2723 0.2825 -0.2321 0.1572 -0.2566 0.1368 0.2403 0.2049 -0.3022 -0.2151 -0.3091 -0.2383 0.1082 0.2178 -0.2103 0.1144 -0.2294 0.3410 -0.1763 -0.1327 -0.2015 0.2206 -0.1538 -0.2124 0.1355 0.1688 0.2001 0.4711 0.1906 -0.3097 0.2076 0.1777 -0.1600 0.1736 0.1430 0.1593 -0.1947 -0.2417 0.2172 -0.1144 -0.2648 0.1763 -0.2389 -0.1749 -0.1797 -0.2553 -0.2703 0.3826 -0.1504 0.2287 0.2668 0.2526 -0.1504 0.3118 0.1797 0.2314 -0.1661 -0.1647 -0.2233 0.4894 0.2178 -0.2015 0.2124 0.1749 -0.1988 -0.2791 0.2526 -0.2165 -0.4275 0.3860 0.3206 -0.2206 -0.2063 -0.2852 0.3329 0.1709 -0.2253 0.2022 0.1559 -0.1879 0.1858 -0.1205 0.2267 -0.2063 0.3091 -0.2138 0.2737 -0.1872 -0.2294 0.1430 -0.2355 -0.3002 -0.3295 0.2076 -0.1498 0.2260 0.1790 -0.3499 -0.1906 -0.2287 0.2063 0.2471 -0.2764 0.2124 -0.3091 0.1784 -0.2675 0.3860 -0.2151 0.1709 0.2417 0.2260 -0.2110 -0.3615 0.2791 -0.2668 0.2437 -0.2022 -0.3417 0.2587 -0.2083 -0.2151 -0.2090 0.1947 0.2764 -0.1382 -0.2675 0.4064 0.1538 -0.4118 0.4738 0.2886 -0.2410 0.2035 0.2314 -0.1620 -0.2498 0.1736 -0.4867 0.1620 -0.1647 -0.3587 -0.2566 0.3152 0.3097" HIT_INDICES="1 3 53 59 60 61 67 82 90 96 98 107 115" ES_PROFILE="0.0681 0.1361 -0.2206 -0.1879 -0.1110 -0.0340 -0.0014 -0.0483 -0.0334 -0.0007 0.0674 0.0735 0.0885" RANK_AT_ES="52.0000" RANK_SCORE_AT_ES="1.5600"/>
  <DTG RANKED_LIST="SexDevelopmentGenesPRL_remapped.rnk" TEMPLATE="na_as_pre_ranked" GENESET="gene_sets.gmt#HP_ABNORMAL_URETER_MORPHOLOGY" ES="-0.2634" NES="-1.2427" NP="0.2089" FDR="0.6616" FWER="1.0000" CHIP="ftp.broadinstitute.org://pub/gsea/annotations_versioned/Human_Gene_Symbol_with_Remapping_MSigDB.v7.5.1.chip" RND_ES="0.1387 -0.1916 0.1457 -0.1754 0.2704 -0.1263 0.2121 0.1862 -0.1608 0.2110 0.2013 0.1738 0.3081 0.2267 0.2310 0.1220 -0.1446 -0.1241 -0.2029 -0.1560 -0.3184 0.1355 -0.1695 -0.1862 0.4145 0.1166 -0.2267 -0.2855 -0.1786 -0.2580 0.2159 -0.1500 -0.1981 0.1484 -0.1662 0.1624 -0.1829 -0.2639 -0.1263 -0.1867 -0.1900 -0.2326 0.1937 -0.2191 -0.2709 -0.2294 -0.1306 0.1614 0.1549 0.2547 0.1775 0.1716 -0.1889 -0.1257 0.2520 0.2531 -0.1970 -0.2342 -0.1279 0.1997 -0.2121 0.2115 0.2963 0.2348 -0.2671 0.2175 -0.1538 0.2731 0.2434 0.2196 -0.1257 -0.2482 0.1786 0.3254 -0.1576 -0.1096 -0.1387 0.1770 -0.1813 0.2067 -0.1970 0.2925 -0.1905 -0.2326 0.1867 -0.1900 -0.1365 -0.3864 -0.2822 0.3880 -0.3411 -0.2250 -0.1457 -0.1749 -0.2256 -0.1592 0.1311 -0.2375 -0.2801 -0.1538 -0.1489 0.3281 0.2229 0.2909 0.2563 -0.3071 -0.2509 -0.1376 -0.1835 -0.1997 -0.1430 -0.2601 -0.1436 0.1376 -0.3081 -0.1792 -0.2261 0.5407 0.1484 0.3351 0.3297 -0.2067 -0.1182 -0.1846 0.2450 0.2482 0.2180 -0.2936 0.1754 -0.1031 0.1284 0.1468 0.2580 -0.2396 0.1759 -0.2402 0.2105 -0.1225 -0.1889 -0.3319 -0.1867 -0.1802 -0.2898 0.2639 0.2747 0.4490 -0.2213 0.2779 0.2078 0.1775 0.1986 0.1786 -0.2062 0.3152 0.3260 -0.2747 0.1516 -0.1921 0.1889 -0.1387 0.2839 -0.2299 -0.2871 0.2326 -0.1943 -0.2558 -0.1883 -0.1576 -0.2245 0.1954 -0.1560 -0.2234 0.2871 0.1587 0.1916 0.1792 -0.1840 0.2072 0.1355 0.2164 0.2677 0.2666 0.1927 -0.2191 0.2785 0.1484 0.1085 -0.2067 0.2164 -0.1446 0.2191 -0.2250 0.1932 -0.2601 0.2326 0.2418 -0.2747 0.2639 0.2121 -0.1257 -0.2418 0.2072 0.1775 0.1592 0.1883 -0.0880 -0.1123 0.2358 -0.1603 -0.2126 -0.0966 -0.1867 -0.1900 -0.2358 -0.1587 0.2153 -0.3060 -0.2045 -0.1484 0.1975 0.2563 0.2455 0.2099 0.2418 0.2391 -0.2688 0.1436 -0.1295 0.2105 0.1711 0.1759 -0.1732 0.4344 0.1419 -0.2472 0.1241 0.2288 0.1155 0.1646 -0.1554 -0.1835 0.2029 0.1997 -0.1749 0.3038 0.2159 0.2412 -0.3227 0.1775 0.3351 -0.1759 -0.2029 -0.2428 0.2164 0.1376 -0.2142 -0.1468 0.1376 -0.2402 0.1905 -0.1765 -0.1808 0.2364 0.1786 -0.2348 0.1840 -0.2310 -0.1954 0.2563 0.1824 0.1624 0.1981 -0.2250 -0.2925 0.3189 -0.1883 0.2358 -0.2288 0.2455 0.2839 0.1829 -0.2671 -0.1392 -0.2288 0.2196 0.1997 0.2250 -0.1695 -0.1905 -0.3227 0.1829 0.1792 -0.2035 0.1549 -0.1981 0.1754 0.2083 0.1684 0.1894 -0.2893 0.3238 -0.2099 -0.2267 0.2731 -0.1770 0.1614 0.2099 -0.1743 0.1225 -0.3006 -0.1970 -0.1209 -0.2439 0.2207 0.2688 0.1409 -0.2175 0.2358 -0.1241 0.2855 0.1722 -0.1754 0.1419 -0.2035 -0.2709 -0.1425 0.1905 -0.1441 -0.3276 -0.3778 -0.1943 0.1592 -0.2008 -0.2191 -0.3222 -0.1824 -0.3427 0.2509 0.1430 -0.2364 -0.1851 -0.2045 -0.1290 -0.1846 0.1829 0.2876 0.2342 0.1403 -0.1387 -0.1473 0.1738 0.2509 -0.2984 0.1770 -0.1592 -0.1862 0.1738 0.1684 -0.3184 -0.3627 -0.1311 0.1657 -0.2337 -0.1797 0.1333 0.1846 -0.2299 -0.2180 -0.1462 -0.1495 -0.1333 -0.2348 0.1743 -0.2801 0.1516 -0.1311 0.2731 -0.2509 -0.3222 -0.2191 0.2051 0.1732 -0.1112 0.2936 -0.1608 0.2142 0.1603 0.1554 -0.1473 0.3114 -0.1959 -0.2099 0.1117 -0.2596 0.1732 0.1522 0.1387 0.2121 0.2137 -0.2434 0.2876 0.2153 -0.2159 0.1754 0.2909 0.1959 0.3832 0.4015 0.2763 0.2245 0.2115 0.0912 -0.2704 -0.1959 0.1921 -0.1997 0.2175 -0.2299 -0.1846 -0.3519 0.1829 -0.2466 0.2288 -0.2099 0.3519 -0.1797 -0.1943 -0.3502 0.2288 0.2035 -0.1900 -0.2688 0.2342 0.1554 -0.1311 -0.3081 0.2909 -0.1317 0.1403 -0.1560 0.2580 -0.1295 -0.1754 0.2439 -0.2580 -0.1932 -0.2952 0.1225 -0.2418 -0.3130 0.2364 -0.2029 0.2455 0.1981 -0.2493 -0.2655 0.1738 0.2364 0.1457 -0.1257 0.1662 -0.2688 0.1997 -0.1603 -0.1522 0.1398 -0.3098 0.1749 0.2045 0.1592 0.2358 0.2472 0.2191 0.3238 -0.1813 0.2175 0.1883 0.1441 -0.3794 -0.2164 0.1883 0.2526 -0.2601 -0.2164 0.1770 -0.1738 0.1959 -0.3119 -0.1457 0.2547 0.2326 0.2358 0.2250 -0.2304 0.2142 0.2256 0.2256 -0.3394 0.1749 0.2844 0.2348 0.1851 -0.2121 -0.3060 -0.3421 -0.1069 0.2218 0.2110 -0.1673 0.2795 0.1468 -0.1560 0.3686 -0.1997 0.2509 0.1608 0.3351 -0.2137 -0.2569 -0.1754 0.2742 0.1743 -0.1301 -0.2191 0.1835 -0.1430 0.2283 -0.3648 0.2871 -0.1479 0.2121 -0.2288 0.2018 -0.2267 -0.2806 -0.1829 0.1446 0.3573 0.2348 -0.2763 0.1970 -0.1560 0.1587 -0.2596 -0.3810 0.3330 -0.1808 0.1511 -0.2029 -0.2472 0.2310 0.2099 0.2531 -0.2159 0.1813 0.1106 0.1705 0.1004 -0.1441 0.1236 -0.1176 0.1365 -0.2472 0.1166 0.3610 0.2531 0.1646 0.0998 -0.1878 0.1743 -0.3756 -0.1792 0.3481 -0.2402 -0.1365 0.3098 0.1981 0.1808 0.1705 -0.2439 0.1851 -0.1565 0.3465 -0.2153 -0.1894 0.1646 -0.1112 -0.1441 0.1484 0.3211 0.2547 -0.1775 -0.2062 -0.1808 -0.1533 0.2115 0.1813 0.2078 0.1473 0.2353 -0.1846 0.3394 0.1954 0.2062 -0.1403 0.2839 0.1684 0.1786 -0.1560 -0.1430 0.3281 0.2175 0.1495 0.2256 0.2876 -0.3152 -0.2617 0.1614 0.2142 0.3848 0.1473 -0.3610 -0.2272 -0.2893 0.3594 0.3724 0.2310 -0.1954 0.1392 0.2563 0.3556 0.2963 0.1392 0.2267 0.2450 -0.2817 0.1840 0.1900 0.2909 -0.2693 0.2725 0.2547 -0.1775 -0.1829 -0.1419 0.2229 0.2763 0.1851 -0.1889 -0.1851 0.1279 0.2153 -0.2062 0.3448 0.1792 0.1900 0.2288 0.2024 0.1565 -0.1743 -0.2968 -0.2008 0.1592 0.1171 -0.1775 -0.2229 0.1085 -0.2952 -0.1031 0.1786 0.1867 0.1392 0.1576 -0.2062 0.4933 0.2472 -0.1846 0.1846 -0.2051 -0.1263 0.1646 0.1749 -0.1500 0.2434 -0.1846 0.1570 0.2509 0.1878 0.1398 0.2623 -0.2601 0.2067 0.1927 0.2558 0.1646 -0.4145 0.2294 -0.3076 -0.1489 -0.3724 -0.1684 -0.2256 0.1986 0.1797 0.2159 0.2412 -0.1570 0.2693 0.2617 -0.1937 -0.2688 0.2526 -0.2304 0.2342 -0.0917 -0.1813 -0.1954 0.2763 0.2234 -0.2115 0.2585 0.1495 0.1754 0.1101 -0.2218 0.1608 -0.1684 -0.3297 0.1495 -0.2466 -0.1554 0.2650 0.2348 0.1209 -0.2256 0.2893 -0.3357 0.2062 -0.1495 -0.2768 0.1797 -0.2693 -0.2520 0.2580 -0.2067 -0.1630 0.4344 0.1932 -0.2267 -0.2731 -0.2196 -0.1808 0.2072 -0.2801 -0.2294 0.1883 -0.2963 0.1085 -0.3319 0.1900 0.2779 0.2661 0.2326 0.2563 -0.1722 -0.1209 0.1576 0.2072 -0.2321 0.1835 0.1802 0.1457 0.1630 0.2159 0.2089 -0.1484 0.1284 -0.2164 -0.2666 0.1171 -0.2294 0.2434 0.2585 -0.1867 -0.3238 -0.2526 0.2844 0.1754 -0.1937 -0.2294 0.3907 -0.2142 -0.3265 0.2925 -0.1829 -0.1576 0.2677 -0.1851 0.1824 0.3632 0.1603 -0.1970 0.1317 0.2412 -0.3098 -0.1851 -0.2968 -0.1419 -0.2288 -0.1436 0.2731 0.2018 0.1678 -0.2450 0.2283 0.4360 -0.2321 -0.2688 -0.1058 0.1927 0.1732 0.1624 -0.2833 -0.1355 -0.1554 -0.2450 -0.1592 0.3292 -0.1317 -0.2051 0.3076 -0.2310 -0.2099 0.1436 0.1738 0.1846 -0.1997 0.2288 -0.1759 -0.1290 0.1284 0.2580 0.2709 -0.1446 -0.1921 -0.2105 -0.1883 -0.2450 0.1096 0.2013 -0.1975 -0.4452 0.1274 0.2569 0.1387 0.2839 0.4290 0.1306 -0.3502 -0.1775 -0.2639 0.1220 -0.2029 0.1991 0.1144 -0.1749 0.1430 0.1398 -0.2051 0.4047 0.1770 0.3022 -0.2051 0.1193 -0.2887 0.1382 0.2234 -0.1840 -0.1997 0.2321 0.2839 -0.1883 -0.3276 -0.2089 -0.2256 0.3222 0.1349 -0.2035 0.1257 -0.1441 0.2817 -0.1203 -0.2051 0.1500 0.1878 -0.1673 -0.2871 -0.1549 0.2310 -0.2849 0.1538 -0.1986 0.1813 0.1403 0.1036 0.2196 -0.1662 -0.1678 0.3076 0.3519 0.1921 0.1991 0.2612 -0.1716 0.3923 0.2428 0.2380 -0.2099 0.1624 0.2256 -0.2612 0.1975 -0.2029 -0.2153 -0.1112 0.1576 0.2321 0.1462 0.1263 -0.1614 -0.3017 -0.1446 0.1279 -0.2234 0.2482 0.1608 -0.1560 0.2310 0.1867 -0.1468 0.3465 -0.2661 -0.1905 0.1700 -0.1511 0.2806 -0.1182 0.2930 0.1527 0.2402 -0.1587 0.2526 -0.2477 -0.2547 0.1128 0.2294 0.2245 0.1646 -0.3357 -0.3551 -0.1786 0.1997 0.1641 -0.3281 -0.1387 -0.2585 0.2110 0.2348 -0.1344 -0.2024 -0.2024 -0.1883 -0.2639 0.1700 -0.1484 0.1716 -0.3243 0.3448 0.2364 -0.1997 -0.3222 -0.1991 0.2418 -0.1867 -0.1943 0.2450 0.1937 0.2639 0.2990 0.2229 -0.3281 0.1846 0.1614 0.1700 0.2601 0.2623 0.3794 -0.1376 -0.3028 -0.3006" HIT_INDICES="3 14 15 25 34 52 58 72 88 95 97 99 104 112 116 118 119" ES_PROFILE="0.0313 -0.0016 0.0572 0.0335 0.0189 -0.0783 -0.0653 -0.1257 -0.2045 -0.2008 -0.1511 -0.1015 -0.0793 -0.0847 -0.0534 -0.0038 0.0550" RANK_AT_ES="87.0000" RANK_SCORE_AT_ES="-0.4100"/>
  <DTG RANKED_LIST="SexDevelopmentGenesPRL_remapped.rnk" TEMPLATE="na_as_pre_ranked" GENESET="gene_sets.gmt#HP_ABNORMAL_ESOPHAGUS_MORPHOLOGY" ES="-0.3310" NES="-1.2425" NP="0.1969" FDR="0.6581" FWER="1.0000" CHIP="ftp.broadinstitute.org://pub/gsea/annotations_versioned/Human_Gene_Symbol_with_Remapping_MSigDB.v7.5.1.chip" RND_ES="0.1983 -0.1897 0.1879 0.4052 -0.2414 -0.3207 -0.1828 0.2845 -0.2017 0.3621 -0.2241 -0.2621 0.2241 0.1569 -0.3103 -0.2017 -0.3121 -0.2759 -0.2931 0.1672 0.2879 -0.1776 -0.1862 -0.2690 -0.3103 -0.2310 0.2672 0.1776 -0.2241 -0.2517 -0.1690 0.3138 -0.2224 0.2569 0.2103 0.1879 -0.2586 -0.3052 0.2500 -0.1879 -0.2190 -0.3517 0.1931 0.3397 -0.1897 -0.1500 -0.2759 -0.2655 0.2690 0.2931 -0.4397 0.1810 -0.1862 0.2276 -0.1707 -0.1586 -0.2672 0.5328 -0.1655 -0.4052 0.2017 0.1655 -0.1966 0.4862 -0.2310 0.2845 0.2276 -0.3172 0.2638 -0.1707 -0.2034 0.4103 0.3655 0.2034 0.2569 0.3828 0.2414 0.2948 -0.2034 0.4638 0.1810 -0.2655 -0.4017 0.2414 -0.3897 0.1569 -0.1862 -0.2017 -0.2448 0.2379 0.2293 0.2103 0.3828 0.1759 0.3293 0.2931 0.3224 -0.3259 -0.1776 0.2328 -0.2690 -0.4828 -0.3983 -0.2586 0.2362 0.2931 -0.4069 0.2483 -0.2500 0.3155 -0.4259 0.2069 0.1879 -0.2845 0.2052 0.2741 0.1517 -0.2379 0.2310 -0.1586 -0.1914 0.2552 0.1069 -0.2276 0.3241 0.3190 -0.3948 -0.2310 0.1621 0.3741 -0.3638 -0.4328 -0.6155 -0.1948 -0.2724 -0.2276 -0.2828 -0.1983 -0.2069 0.2259 0.3000 0.2155 -0.3638 0.3034 -0.1793 -0.6845 -0.2052 0.2155 -0.3741 0.3052 0.3690 -0.2569 -0.3017 -0.2828 -0.2362 -0.2414 -0.2345 -0.3017 -0.4052 0.2707 -0.2190 0.3034 0.2931 0.1586 0.1621 -0.2414 -0.1931 0.4690 -0.3086 -0.3655 -0.1707 0.3121 -0.2448 -0.1810 0.1690 0.1983 0.2224 -0.4621 0.3552 0.4379 -0.2569 0.3621 -0.2983 0.4655 -0.3862 0.2534 -0.2241 0.2138 0.1897 -0.1552 0.2448 -0.4241 -0.4000 0.2621 0.3448 -0.3569 -0.1845 -0.3448 0.2017 -0.2362 -0.2052 0.3310 -0.3293 0.1552 -0.3707 -0.1931 0.2362 -0.1621 -0.4121 -0.3431 0.2431 -0.2172 0.1638 -0.3638 0.4276 -0.2966 -0.2741 -0.1672 0.2603 -0.1310 -0.2138 0.2603 0.2000 -0.2328 -0.2310 -0.2483 -0.4207 0.3276 -0.2103 0.1414 -0.1552 0.3672 0.2362 0.3397 0.1690 -0.3121 -0.2672 -0.1310 -0.2362 0.1845 -0.2103 -0.2241 0.2155 -0.2638 -0.1741 0.3448 -0.2724 0.3000 0.2224 -0.1948 0.3724 -0.3052 0.2034 -0.4259 0.1621 -0.1741 0.3328 -0.2655 0.2259 0.2603 -0.3431 -0.3172 0.2466 0.3293 -0.2897 -0.3914 -0.1586 0.1328 0.1293 0.2655 0.4328 -0.5190 0.2793 -0.2483 -0.3534 0.1931 0.3034 0.1741 -0.3500 0.2328 -0.3586 -0.2379 -0.2259 -0.1414 -0.3138 -0.2190 0.3086 -0.3121 -0.2414 0.3207 0.2552 -0.2155 -0.3879 -0.1914 -0.1638 0.4759 -0.2241 -0.3362 -0.2017 0.2500 0.3155 0.2621 -0.3776 0.4672 0.2397 -0.3862 -0.2517 -0.1983 0.2862 -0.3172 -0.4034 0.2328 0.1707 0.3448 -0.2741 -0.3603 0.1155 -0.1914 -0.2207 -0.3379 -0.2466 -0.3690 -0.2862 -0.3362 0.1500 0.4224 -0.2172 0.1621 -0.2793 -0.3017 0.2621 0.3086 -0.2276 0.2466 0.1862 -0.3293 -0.1862 0.3638 0.1810 -0.2259 -0.2431 0.2448 0.3034 -0.2138 0.3552 0.3345 0.2362 0.2690 -0.2224 -0.3207 -0.1569 0.2793 0.2534 0.2483 -0.3431 0.2983 0.2103 -0.2241 -0.4345 -0.2724 -0.1793 0.2397 0.3672 0.3121 0.2793 0.2276 -0.2534 -0.2379 -0.2586 -0.3017 0.2707 -0.1500 -0.2690 0.2983 0.2483 0.2086 0.2328 0.4466 0.2241 -0.2155 0.2966 0.1983 -0.2241 -0.4172 0.4155 0.4414 -0.2569 0.2759 0.1931 0.1552 0.2448 0.3983 0.1759 0.3414 -0.1638 0.4121 -0.2828 -0.2879 -0.2172 0.3190 -0.2190 0.2362 -0.2086 0.2793 0.3172 -0.1879 -0.2638 0.2069 0.3724 0.2172 -0.2810 0.2190 -0.4569 -0.2466 -0.3379 -0.2121 -0.2414 -0.2190 -0.2862 -0.2793 -0.1690 -0.3724 0.1759 -0.3534 -0.2724 0.2793 -0.2431 0.2793 0.3741 -0.2931 -0.1948 -0.1845 -0.2517 -0.2672 -0.1759 -0.1724 0.1448 0.1500 -0.3000 0.2414 -0.2828 -0.3983 -0.2483 -0.2914 0.2707 0.4379 0.4948 0.3241 0.3948 0.2328 0.2259 -0.2414 0.1845 -0.1741 0.2207 -0.3448 -0.2793 0.1776 0.2103 -0.1983 -0.2414 -0.2069 0.4500 -0.1810 -0.1983 0.2517 0.2966 0.3397 0.3690 -0.2069 0.1914 -0.2000 0.2448 0.4517 0.3017 -0.1569 0.3069 -0.2483 -0.2983 0.1414 -0.1862 -0.1655 0.2086 0.2724 0.2672 -0.2759 0.1276 -0.2707 0.1879 0.3086 -0.2362 -0.2517 -0.2310 -0.2724 -0.2741 0.2931 -0.3552 0.3690 -0.1931 -0.2483 -0.2138 0.2690 -0.3138 -0.1621 -0.2621 0.1966 0.2776 0.3879 0.4672 0.2310 -0.2345 -0.1534 0.3621 0.1448 0.1483 -0.2224 0.1534 -0.1466 0.2534 -0.1603 -0.3776 0.2052 -0.2328 0.1310 -0.3155 0.1879 -0.2414 0.3034 0.1224 0.1638 0.2414 -0.2879 -0.2103 -0.2776 0.2759 0.2500 -0.2534 -0.2224 0.2828 0.1828 -0.1828 0.3379 0.3897 -0.2621 -0.1776 0.1276 0.3362 -0.1793 0.2052 -0.1931 0.1931 -0.3190 0.2345 0.2586 0.4276 0.1741 0.2483 -0.2414 0.2655 0.3362 0.2707 -0.2086 -0.4586 -0.2121 -0.2552 0.1793 0.2224 -0.3276 -0.3448 -0.3621 -0.3810 -0.2707 -0.2672 0.2879 0.2707 -0.3983 0.3621 -0.4466 0.2862 -0.3534 0.3259 -0.3586 -0.2241 0.3621 -0.2914 -0.2707 -0.4138 0.2586 0.1810 -0.3776 -0.2448 -0.2966 0.4379 -0.2879 -0.2828 0.2052 0.1810 0.2690 -0.1672 -0.2466 -0.1828 0.2293 -0.2621 -0.2517 -0.3103 0.2672 -0.2224 0.3276 0.1897 0.1810 0.2345 -0.3121 0.2069 0.2103 0.1379 0.4517 0.3621 -0.1879 -0.2276 -0.3138 0.2862 -0.2517 0.3000 0.1448 -0.3138 -0.1741 0.3052 -0.2569 -0.2448 -0.1690 0.2966 0.1931 0.3397 -0.1724 0.2103 -0.2328 0.4034 0.1707 0.1448 -0.1586 0.3534 0.2172 0.3517 -0.4121 0.4362 -0.1914 -0.1362 -0.2828 -0.2103 0.4638 0.2966 0.2845 0.2397 0.4397 0.2259 0.3103 -0.2828 0.4862 -0.3328 -0.2017 0.3690 0.4983 -0.3517 -0.1914 -0.1569 -0.3776 0.1672 -0.4983 -0.1793 0.1914 0.3034 -0.2931 -0.2500 -0.1828 -0.2534 -0.3052 -0.2397 -0.2914 0.1759 0.2603 0.2672 0.2069 0.2534 -0.2414 -0.2241 -0.4207 -0.4190 0.2552 0.2190 0.2983 0.1690 0.4052 0.1655 -0.1828 -0.3414 0.3759 -0.1466 0.4017 0.3931 -0.3362 0.2793 -0.2345 -0.2707 0.1879 -0.2224 0.2466 -0.1586 0.2103 0.2224 0.3586 -0.2276 -0.4190 -0.3000 -0.2362 0.2931 -0.1931 0.2948 -0.1897 0.2707 -0.2931 -0.1655 -0.1224 -0.1293 -0.2121 0.3069 -0.4052 0.3293 -0.2190 0.3793 -0.1914 -0.3466 -0.2155 0.2362 0.2914 -0.2276 0.2328 -0.2241 0.3966 -0.5483 0.1466 0.1966 -0.3586 0.2948 -0.1621 0.2466 -0.2345 -0.2621 -0.2741 0.3310 0.2241 -0.4414 -0.2103 0.3000 0.1707 0.2276 -0.2362 0.2155 0.3483 0.2914 -0.4000 -0.1931 0.4552 0.3138 0.2328 -0.2397 -0.2414 -0.1552 -0.2121 -0.3310 -0.3069 -0.2310 0.2828 0.1724 -0.3052 0.2914 -0.2293 -0.2741 -0.3914 0.1552 -0.2379 -0.2328 0.3948 -0.2190 0.1534 0.2448 -0.1328 -0.2190 0.3034 0.2190 0.2448 0.3776 -0.4345 -0.2345 0.1983 0.1655 0.2241 0.3448 0.2552 -0.3328 -0.4017 -0.2017 0.2862 -0.2431 0.2707 -0.2931 -0.2276 -0.1741 0.2138 -0.1379 -0.1655 0.1983 -0.1897 0.2000 0.2414 0.2034 -0.3293 -0.2638 0.2138 0.2121 0.2500 -0.2552 -0.1983 0.2914 -0.3103 -0.3190 -0.2155 -0.1534 -0.4086 0.2224 -0.2552 -0.2655 0.2207 -0.1966 0.3793 -0.5517 0.2690 -0.2362 -0.3138 0.2414 0.4500 0.3259 -0.1966 0.2534 -0.1448 0.2034 0.2276 -0.2483 0.4241 -0.1810 0.3793 0.3638 -0.3793 0.2569 -0.2448 0.2948 -0.3466 0.3345 -0.2448 0.3914 0.1690 -0.2586 0.1672 -0.1983 -0.2241 -0.2172 0.3569 0.2052 0.1655 -0.3793 -0.2828 0.3638 0.3500 0.2448 0.3431 -0.3086 -0.1362 -0.4362 0.4103 0.2517 -0.1931 -0.3879 -0.2069 -0.2328 -0.2155 -0.2741 -0.1466 -0.3086 0.2534 0.4069 -0.2483 0.2345 -0.2241 0.4207 -0.3017 0.5897 0.1724 -0.3052 0.2000 0.3138 0.2241 -0.2534 0.2759 -0.1845 0.2500 -0.2707 0.2190 -0.2534 -0.6983 0.3000 0.2190 -0.2845 -0.3276 0.3759 -0.2138 -0.2155 -0.1621 -0.2121 0.3000 -0.3034 0.3379 -0.2103 0.1931 0.2448 0.3534 0.1897 -0.3621 0.1776 -0.2759 -0.3121 -0.2397 0.1759 0.1879 -0.1914 0.3241 -0.3569 0.3534 0.2500 0.1897 -0.2621 0.3448 -0.3069 -0.1897 0.2362 -0.2793 -0.4638 -0.1362 0.2879 -0.2310 -0.3000 0.2155 0.2069 -0.3069 0.3776 0.2190 0.2138 -0.3448 0.2776 -0.2966 0.2862 -0.2138 -0.3328 0.4724 0.2431 0.2328 0.4845 -0.2431 -0.2397 -0.3224 0.2224 -0.3293 -0.2103 -0.1603 -0.2776 -0.4207 -0.1914 0.3948 0.1948 0.4776 0.2603 0.2931 0.2810 0.2155 0.3172 0.3241 0.5207 -0.4466 0.2414 -0.2414 0.1448 -0.3138 0.2017 -0.3552 -0.3224 -0.2655 -0.1724 0.2310 0.2707 0.2534 0.2707 -0.2793" HIT_INDICES="30 51 54 60 63 79 90 105 109 113" ES_PROFILE="-0.1586 -0.2310 -0.1483 -0.0914 -0.0086 -0.0379 -0.0241 -0.0448 0.0293 0.1034" RANK_AT_ES="50.0000" RANK_SCORE_AT_ES="1.7300"/>
  <DTG RANKED_LIST="SexDevelopmentGenesPRL_remapped.rnk" TEMPLATE="na_as_pre_ranked" GENESET="gene_sets.gmt#HP_OMPHALOCELE" ES="-0.2761" NES="-1.2402" NP="0.2173" FDR="0.6597" FWER="1.0000" CHIP="ftp.broadinstitute.org://pub/gsea/annotations_versioned/Human_Gene_Symbol_with_Remapping_MSigDB.v7.5.1.chip" RND_ES="-0.1761 -0.2057 -0.3477 -0.2114 -0.2830 -0.3125 0.2136 -0.1761 -0.2091 -0.2182 -0.1125 -0.2023 -0.2511 0.1580 -0.1693 -0.1909 -0.1182 -0.2568 -0.2136 0.1909 -0.3182 -0.1239 -0.1386 0.4170 -0.2727 -0.3886 0.2409 -0.1330 0.2977 -0.2841 0.1932 0.2114 0.1398 -0.2932 -0.3375 0.3909 0.3102 0.1489 -0.2409 -0.1477 -0.3148 0.2080 0.1534 0.2318 -0.1307 0.2000 0.2443 -0.3125 -0.1750 0.1523 -0.1716 -0.2216 0.2580 -0.3318 -0.1761 -0.2443 0.2000 0.1795 -0.1455 0.1739 -0.1739 0.1500 -0.1136 -0.1830 -0.1716 0.1682 0.1864 0.1591 -0.2795 0.1580 0.1239 0.2420 0.2614 0.2364 0.1557 0.2318 0.2591 0.2534 0.2807 0.2114 0.3114 0.3011 0.2136 0.3432 -0.2545 0.2227 0.2239 -0.2000 0.1818 0.3205 -0.2818 -0.1750 -0.1511 -0.2455 -0.2102 0.1886 0.1727 0.2455 0.3841 -0.2364 0.3864 0.3091 0.3227 -0.2920 -0.1795 -0.1739 -0.3136 -0.2591 0.3284 0.1841 0.2739 -0.1432 0.2920 0.1727 -0.2170 0.1307 -0.1841 -0.2034 -0.2364 0.1466 -0.2057 -0.2330 -0.3239 0.2205 -0.2443 0.2693 0.1534 -0.3136 -0.2011 -0.2648 0.1909 0.1568 0.2102 -0.2125 -0.2568 0.1375 0.1761 0.1466 -0.2170 0.2193 -0.1943 0.3091 0.2273 0.1739 0.3591 -0.3114 0.4250 0.1773 0.2170 -0.2636 0.2466 -0.1375 0.2182 -0.2602 -0.2841 0.3670 0.2295 -0.1932 -0.2670 -0.3125 0.2284 -0.2307 0.3920 -0.3398 0.1409 0.1420 0.1341 -0.1682 -0.1295 -0.1205 0.3909 0.2966 -0.1795 0.2432 -0.2432 0.1773 -0.1807 0.1398 0.1489 -0.1852 -0.2352 -0.1489 -0.2011 -0.1693 -0.2432 0.2670 0.2352 -0.2045 0.2409 0.2023 -0.2261 0.2739 0.2045 -0.2364 -0.1909 0.1727 0.2648 0.1455 0.3818 0.2205 -0.2489 0.2091 -0.3648 -0.2489 -0.1557 0.2125 0.2011 0.1773 -0.3682 0.3398 -0.2807 0.1739 0.1534 -0.0875 -0.2182 -0.2102 0.1818 0.3625 -0.2273 0.3057 0.3511 -0.1864 0.1864 -0.2568 0.2011 0.3205 0.2648 0.1841 -0.2159 -0.2148 -0.1284 0.1239 -0.2114 0.1636 0.3057 -0.2375 0.3864 -0.2636 0.3148 -0.2250 -0.1602 0.1057 0.1830 -0.3023 0.2114 0.1477 -0.1364 0.1659 0.1284 -0.2920 -0.2000 0.2500 0.3534 -0.2943 0.1784 -0.2045 0.2398 0.1307 -0.1489 0.2102 0.2875 0.1909 0.2341 0.1557 -0.2091 -0.1705 0.1648 0.1148 -0.2034 0.1886 0.2330 -0.3295 0.1670 -0.2148 0.4420 -0.1227 0.2023 0.1545 -0.1648 0.1409 -0.1318 -0.2727 -0.2364 0.3034 0.2682 -0.1602 -0.2102 0.1943 0.2216 -0.2557 -0.1239 -0.1500 -0.1830 -0.1875 -0.2420 -0.3943 0.3284 -0.1648 -0.3511 -0.1318 -0.3875 0.1625 -0.1841 -0.2250 -0.2125 -0.2932 0.1568 0.1239 -0.2182 0.1068 0.3273 0.1977 -0.0920 -0.2943 -0.3227 0.1693 0.1625 -0.2875 -0.2807 0.2205 0.2364 -0.1852 -0.1898 0.1477 0.1352 0.3386 -0.1682 0.1898 0.2102 -0.1989 -0.3273 -0.1500 0.2000 -0.1557 0.2614 0.2136 0.2693 -0.1773 -0.1716 -0.2523 0.1932 -0.2330 -0.3375 0.1420 -0.2023 -0.3159 -0.3784 0.3080 0.2693 -0.3227 -0.2318 -0.2989 -0.1591 0.1591 0.1205 0.4239 0.2057 -0.2886 -0.2920 -0.2739 -0.2614 0.1557 -0.2386 -0.1511 -0.1909 -0.2273 -0.1636 -0.2216 0.1261 -0.1920 0.2682 0.2693 0.3023 0.1489 0.2159 0.1943 0.1636 -0.1284 -0.1909 0.2716 -0.0784 -0.2125 0.1455 -0.2909 0.1205 0.2886 -0.2102 0.3307 0.2205 -0.2295 0.1659 0.1466 -0.2227 0.1273 0.3602 -0.2807 -0.1386 -0.3352 -0.3080 0.3920 -0.3034 -0.2284 0.1409 0.3432 0.2568 -0.1250 -0.2477 0.1534 -0.1330 0.2250 -0.2750 0.2398 0.2068 0.2273 -0.3511 -0.3830 0.1284 0.3239 -0.2159 0.3045 0.2455 0.1750 0.1818 0.2807 0.2761 0.1568 -0.1420 -0.2284 0.2375 -0.1057 0.1625 -0.1557 0.2602 -0.2159 0.1364 0.2136 0.2273 0.2568 -0.3102 0.1023 -0.1136 0.1932 0.1864 -0.1648 0.1693 0.1545 -0.2489 -0.3352 -0.1284 0.2136 -0.1670 0.1068 -0.1898 0.2455 0.2602 -0.3045 0.2477 0.1330 -0.2182 -0.1750 -0.3102 -0.1386 0.2659 -0.2193 -0.1227 -0.1330 0.2330 0.2955 -0.3091 -0.2170 0.1841 0.1864 -0.1739 -0.1420 0.2989 -0.1909 -0.2023 -0.2080 -0.1477 -0.3239 -0.2102 -0.3318 0.3261 0.2125 -0.1932 -0.2148 -0.3057 -0.2057 0.2182 0.2386 0.2068 -0.1977 0.2386 0.1409 0.3830 0.2159 0.2102 0.1205 -0.3000 0.2739 0.2864 -0.1920 0.2580 -0.2080 0.2602 -0.3477 0.1670 0.2750 -0.3591 -0.1420 -0.3341 0.2227 0.2682 -0.1568 0.1943 0.1534 0.1830 0.2875 -0.2341 -0.2625 -0.2841 -0.2205 -0.2227 0.2182 0.2909 0.2386 -0.3398 0.2443 0.1830 0.1636 -0.1841 -0.2489 -0.1375 0.1364 -0.2239 -0.1239 0.2727 0.2273 0.1307 0.0875 -0.3784 0.2659 0.1386 -0.1966 0.2386 0.1261 -0.1273 0.3273 -0.3273 0.2011 -0.3830 0.2091 -0.2761 -0.2148 0.1580 -0.1636 -0.1477 -0.2477 -0.1773 -0.1773 -0.1693 -0.3273 0.2273 0.2250 0.2375 0.4045 -0.1989 -0.1386 0.2545 0.1795 0.1602 -0.2352 -0.1659 -0.1409 -0.1659 -0.1511 0.3580 0.3636 -0.1818 0.1557 -0.1909 0.1580 -0.1602 0.1682 -0.2489 -0.1273 0.3477 -0.1670 0.1432 0.2398 0.2239 0.2284 0.2216 0.2330 -0.3023 -0.3625 0.3057 0.1386 0.1489 -0.1807 -0.2636 0.2375 -0.1977 0.1773 -0.2466 0.2011 -0.1830 -0.1455 -0.1659 -0.3011 -0.1943 -0.4477 -0.1727 0.1455 -0.2114 0.2682 0.2125 -0.2614 0.2102 -0.1761 0.1557 -0.1341 -0.1625 -0.2943 0.2557 0.2148 0.1511 0.1920 -0.1864 0.2125 0.4045 -0.2170 -0.1750 -0.2045 -0.1886 0.3023 -0.1602 -0.2830 -0.1773 0.3705 0.1830 0.1920 0.1761 -0.2239 -0.1443 0.1705 0.2545 -0.1580 -0.1943 0.1091 0.1966 0.1602 0.2091 0.2148 0.3341 -0.1989 -0.1682 -0.2352 0.1648 -0.1761 -0.1943 0.1716 -0.1477 -0.2818 -0.1841 0.2455 -0.3830 -0.1250 0.2386 -0.2602 0.2727 0.2841 0.2864 0.2727 0.2375 0.3398 0.1818 -0.3330 -0.3784 0.3261 -0.1648 0.1739 0.3375 -0.2284 -0.1886 -0.1682 -0.1455 -0.2227 -0.1784 -0.2216 0.2182 0.2011 0.1761 -0.2614 -0.1807 0.2568 0.1784 -0.2091 0.2057 -0.1750 -0.2034 -0.1761 -0.1955 -0.2307 0.2023 0.2034 0.1920 -0.1750 -0.2557 0.2398 0.4239 -0.1659 -0.3955 0.2159 0.2261 -0.2330 -0.3159 0.2511 0.2636 -0.1920 0.2114 -0.2239 -0.2034 -0.2045 0.1693 -0.2614 -0.2727 -0.3659 0.2545 -0.3216 0.2489 -0.2375 -0.1045 -0.3068 -0.2364 0.3670 0.2125 0.2182 -0.3057 -0.4739 -0.1943 -0.2364 -0.1773 -0.1182 -0.1670 0.3080 0.1557 0.1682 -0.3205 0.3420 0.1420 0.3068 -0.3114 -0.2977 -0.2273 0.2466 -0.1830 -0.3432 0.2250 0.2909 0.2239 0.2386 0.2580 -0.2750 -0.1511 0.2330 0.2784 -0.3136 0.1659 -0.1250 -0.2625 0.1659 0.1864 0.2261 -0.2091 -0.4159 0.2148 -0.2420 0.1295 -0.2886 0.2705 0.1693 0.2125 0.1625 -0.1398 -0.1602 -0.1477 0.1682 0.1886 -0.1648 0.1795 0.1409 -0.1852 0.3807 0.2557 0.1727 -0.3534 0.1966 -0.1648 -0.2159 0.2739 0.1364 0.2455 -0.2318 -0.1898 -0.1693 0.1864 -0.1932 0.1318 0.2659 -0.1068 0.3557 0.1477 -0.1727 -0.1909 0.2216 0.0920 0.1750 0.2295 -0.1977 -0.2273 0.1432 0.1591 -0.2375 -0.1489 0.2534 0.1795 0.1682 -0.1386 0.2386 0.2909 -0.1852 -0.2034 -0.2443 0.2318 -0.1114 -0.3670 0.2273 0.2136 0.1750 0.1466 -0.2682 -0.2580 0.1909 -0.1659 0.2602 -0.1864 -0.2648 -0.2080 -0.1761 -0.2398 0.1216 0.1580 0.1761 -0.1648 -0.2068 -0.1398 0.1284 0.2136 -0.2511 0.1455 -0.1591 0.1477 0.1943 -0.1659 0.1955 -0.1864 0.1648 0.1932 0.2352 0.2136 0.2568 -0.2659 -0.1420 -0.3693 -0.3170 -0.2739 0.3295 -0.1943 0.1591 -0.1261 0.2568 0.2000 0.1466 0.2284 -0.2682 -0.3580 -0.1682 0.1761 -0.1205 0.1864 -0.2659 -0.2386 0.1580 -0.2273 0.1580 -0.1920 0.1795 0.2193 -0.1773 -0.2284 0.2568 -0.1920 -0.1864 -0.3750 -0.2023 0.1602 -0.2989 -0.3409 -0.1489 -0.1375 0.2375 -0.1943 0.2784 -0.2557 -0.1591 -0.2114 -0.1489 -0.2659 0.2398 -0.1920 -0.1989 0.2534 0.1500 -0.1545 -0.2114 -0.1841 -0.3477 -0.1557 -0.2955 -0.2761 -0.2182 0.2034 0.1455 0.2193 -0.1614 0.1739 -0.2636 0.2364 -0.2636 0.1239 -0.1739 0.3307 -0.3239 0.2489 0.3114 0.1886 -0.2568 -0.1625 -0.2045 0.3580 0.2250 -0.2023 -0.1750 0.1864 0.0955 0.1795 0.1795 0.2284 -0.4034 -0.2625 -0.1807 0.2739 -0.2420 0.1955 -0.1727 0.1909 0.1932 0.2023 0.3182 0.2625 0.1386 -0.1477 0.2307 0.1307 0.2102 0.1864 -0.3295 -0.3205 -0.3034 0.2307 0.3159 0.2693 0.1932 0.1761 -0.2420 0.3136 0.2909 0.1364 -0.1864 0.2136 -0.1420 -0.1682 0.2227 -0.2386 0.1273 0.2659 0.2330 0.2136 0.3557" HIT_INDICES="3 19 30 54 58 63 73 79 88 89 90 94 105 109 116 117" ES_PROFILE="0.0352 -0.0386 -0.0670 -0.2136 -0.1784 -0.1523 -0.1716 -0.1545 -0.1648 -0.1023 -0.0398 -0.0045 -0.0330 0.0023 0.0102 0.0727" RANK_AT_ES="53.0000" RANK_SCORE_AT_ES="1.5500"/>
  <DTG RANKED_LIST="SexDevelopmentGenesPRL_remapped.rnk" TEMPLATE="na_as_pre_ranked" GENESET="gene_sets.gmt#HP_INTRAUTERINE_GROWTH_RETARDATION" ES="-0.2167" NES="-1.2382" NP="0.2103" FDR="0.6600" FWER="1.0000" CHIP="ftp.broadinstitute.org://pub/gsea/annotations_versioned/Human_Gene_Symbol_with_Remapping_MSigDB.v7.5.1.chip" RND_ES="-0.1167 -0.2229 -0.2313 -0.1187 0.1250 -0.2208 0.1729 -0.1125 -0.1375 0.1708 0.3417 0.1938 0.1708 0.1917 -0.1521 -0.1521 0.1729 0.1354 -0.1396 -0.2250 -0.1437 -0.1812 -0.1917 0.2229 0.1500 0.1313 -0.0771 -0.1729 0.0875 -0.1354 -0.2833 -0.1312 -0.1792 0.1229 -0.1354 -0.2188 -0.2979 -0.1375 0.1208 0.2333 0.1146 -0.1583 -0.1729 -0.0979 0.2000 0.1146 -0.2125 0.1396 0.1271 0.2042 -0.2854 -0.1646 0.2042 0.1729 0.1875 0.1979 0.1354 0.2229 -0.1167 0.1271 -0.0917 0.1917 -0.1687 0.2375 0.1229 0.1646 -0.1062 -0.2104 -0.1229 0.2688 0.0938 0.1958 -0.2104 -0.1542 0.1667 -0.2521 -0.2688 -0.1771 -0.2771 0.1333 -0.1187 0.1229 -0.1375 0.1604 -0.1458 -0.1896 -0.1104 -0.2146 -0.2042 0.1396 -0.1729 -0.2604 0.2063 0.2083 0.1438 0.1708 -0.1500 0.1375 0.1917 -0.1813 -0.1958 -0.1312 -0.1646 -0.1542 -0.2354 -0.1187 0.0896 0.1146 -0.1750 0.1729 0.2625 -0.2271 0.1875 0.2125 -0.1271 0.1604 0.1896 0.1250 0.1229 -0.1562 0.2146 -0.0958 -0.1125 0.1708 0.1896 -0.1021 0.1292 0.0958 0.1229 -0.1375 -0.1333 -0.1792 -0.1229 0.2875 0.1500 0.1563 0.1792 0.2688 -0.2042 0.1146 0.2104 0.2667 -0.2229 -0.1417 0.2750 0.3354 -0.1771 -0.1854 -0.0708 -0.1250 0.1083 0.1250 0.1813 -0.2229 0.1375 0.1229 -0.2083 -0.2083 0.1563 -0.1333 0.0917 0.1021 -0.1562 -0.1417 -0.2688 0.1333 -0.0875 0.1875 0.1521 -0.1896 -0.2021 0.2667 -0.1417 -0.1896 0.1958 0.1917 0.2229 0.2042 0.1208 -0.1917 -0.1521 0.2188 -0.2042 -0.1604 0.1604 -0.1708 -0.1458 -0.1021 -0.1104 -0.1437 -0.1937 0.1604 0.1417 0.2229 -0.2896 -0.0917 -0.1333 0.2417 -0.2000 0.1042 0.1750 0.1104 0.1021 -0.1729 -0.2438 0.2542 -0.2021 0.3208 -0.2958 -0.1729 -0.0979 -0.2250 -0.1333 0.2104 -0.1646 -0.1604 0.1417 0.1188 0.1667 0.1208 0.0896 0.1271 -0.1771 0.1333 0.2583 0.2625 -0.1646 -0.1083 0.1875 -0.1229 0.1667 0.2833 0.1271 -0.2458 -0.2313 0.1813 0.1021 -0.2562 -0.2542 0.2667 -0.2229 0.1875 -0.2021 0.2125 0.2813 -0.1812 0.1563 0.1708 -0.1500 -0.1625 0.1479 -0.1167 0.1521 0.2750 -0.1563 0.2167 -0.1562 -0.2083 0.2625 0.2979 0.1875 -0.1146 -0.1813 -0.1792 -0.1854 -0.1854 0.1688 -0.1625 -0.2146 -0.2542 -0.1667 0.0792 -0.1375 -0.3125 0.2563 0.1875 -0.1375 -0.1771 0.1313 -0.2125 0.0938 -0.2833 0.2417 0.1542 -0.2333 0.1229 0.1792 0.1667 0.2083 0.2000 -0.1729 0.1771 -0.1417 -0.1208 -0.1396 -0.2229 0.0896 0.3021 0.1146 0.2229 0.1146 -0.1625 -0.2708 0.2104 -0.1708 0.1792 0.1333 0.2292 0.1208 0.1521 0.1542 0.3354 -0.2125 -0.2250 0.2958 0.2125 0.1563 -0.1187 -0.1042 0.0938 -0.1729 0.1813 0.1854 -0.1708 0.1167 -0.2042 -0.1625 -0.1229 -0.1417 -0.1958 -0.2208 0.1646 0.1896 -0.1104 -0.1583 0.2292 -0.1583 0.1917 -0.2250 0.1417 0.0938 0.1938 0.1292 -0.1104 -0.2271 0.1979 -0.1625 0.1333 0.1479 -0.1750 -0.1417 -0.0917 0.1917 -0.1396 -0.1521 -0.1271 -0.0813 0.4167 0.0875 0.1479 0.1458 0.2125 0.1625 0.1021 -0.1604 -0.2104 -0.1646 0.1417 -0.2146 -0.1667 -0.1083 -0.1125 -0.1521 -0.1812 -0.3500 0.1354 -0.2500 0.1688 -0.1646 0.1042 0.1542 -0.1771 0.2000 -0.2438 0.1354 -0.1187 0.2458 -0.1708 0.2438 0.2417 -0.2562 0.1604 -0.0896 0.2229 0.1125 -0.1833 0.1375 0.2042 -0.2146 -0.2417 0.1979 -0.1479 0.1521 -0.3167 0.1438 0.1563 -0.1083 -0.1063 -0.1354 0.1458 0.1542 0.0938 0.1583 0.1479 -0.1771 0.2313 0.1417 -0.1312 -0.1896 0.1542 0.1542 -0.2104 -0.1750 -0.2083 -0.2208 -0.2979 -0.1271 0.2708 0.2271 0.1229 -0.2542 -0.1917 0.2417 -0.1312 -0.1458 0.1458 0.1125 -0.1854 0.2292 0.1375 0.1104 0.1042 0.1229 0.2292 0.1792 -0.4021 0.1563 -0.2125 0.1146 0.1792 0.1458 0.1271 -0.2146 0.2021 -0.1042 -0.2625 -0.1125 -0.3646 0.1583 0.3104 0.2063 0.1083 -0.1771 0.1688 -0.1521 -0.2125 -0.1583 -0.1771 -0.1187 -0.1979 -0.1583 -0.1250 0.2563 -0.0979 0.1688 0.1208 -0.1979 -0.1125 -0.2833 -0.1479 -0.1979 -0.2104 -0.1771 0.1292 -0.1417 0.1479 -0.1396 0.1229 -0.2521 -0.1521 0.2583 0.2375 0.2521 0.1396 0.1250 0.1250 0.2229 -0.1708 -0.1896 0.1063 -0.1167 -0.1667 0.1354 -0.1771 0.1292 0.1333 -0.1437 0.2292 0.1313 0.1813 0.2000 0.1604 0.1625 -0.1542 0.1667 -0.1604 -0.1313 -0.1125 -0.1583 0.2083 -0.2083 0.0750 -0.2083 -0.1375 -0.2229 -0.1875 0.2396 0.1771 0.1833 0.0854 -0.0917 -0.1375 -0.2500 0.2750 -0.1583 -0.2208 0.1917 -0.2208 -0.2833 -0.1937 0.1333 0.1896 0.2146 0.1313 0.2000 0.1813 0.0833 -0.2042 -0.1521 -0.1583 0.2229 0.1979 0.1854 0.2208 -0.1688 0.1271 0.3104 -0.2188 0.1667 0.1000 -0.1687 0.1125 0.1563 0.1104 0.1313 0.1563 -0.1146 0.1375 -0.1625 0.1104 0.2042 -0.1729 0.2063 0.2521 0.1146 -0.1813 0.2063 0.1792 0.2417 0.1042 -0.1479 -0.2854 0.2188 0.1708 0.1396 0.1000 -0.2375 0.1167 0.1979 -0.1542 0.3625 -0.0708 -0.1833 -0.1250 -0.1521 0.2146 -0.1500 -0.1583 -0.1354 -0.2438 -0.1563 -0.1396 0.1917 -0.1458 0.2479 0.1667 -0.1333 -0.2771 0.3042 0.1063 -0.1396 -0.2188 -0.1646 -0.1062 -0.1688 0.1333 -0.1083 -0.1229 -0.1563 -0.1437 0.1604 0.3146 -0.2271 -0.2250 0.0917 0.1083 0.0979 -0.1771 0.1646 0.1563 0.2813 0.1479 -0.1750 -0.1750 -0.2604 0.1396 -0.2375 0.1750 0.1563 -0.1354 -0.1542 -0.2208 -0.0979 -0.1604 -0.1479 0.1229 -0.1417 0.1688 0.1167 0.2229 -0.2125 -0.2292 -0.1125 0.1229 0.1479 -0.3625 -0.1500 0.1563 -0.1250 0.1458 0.1563 0.1063 0.1438 -0.1479 0.3625 -0.1687 0.1333 0.1167 -0.1271 -0.2167 -0.2208 0.1542 -0.2833 -0.2229 -0.1687 0.2000 -0.1292 -0.2375 0.1146 -0.2312 -0.2583 0.1750 -0.1396 0.1854 0.1188 0.2938 0.2292 0.2208 0.1500 -0.1750 0.1854 -0.2750 -0.1896 -0.1729 -0.2104 0.1729 -0.1146 0.1583 0.0979 0.1375 -0.1354 -0.1688 0.1896 0.1646 0.1500 -0.1229 -0.2500 -0.1104 -0.2458 0.1125 -0.1417 0.1729 -0.1000 0.1938 0.0979 -0.2708 -0.2896 -0.2896 0.1750 -0.1125 -0.1500 0.2792 -0.1417 0.1792 0.1438 0.1479 0.1521 0.2646 0.1521 0.2479 -0.1687 -0.1375 -0.1687 -0.1708 0.2229 -0.1000 0.2104 -0.1500 0.2583 -0.2000 -0.2104 -0.1042 -0.1500 0.2604 -0.1208 0.0708 0.2021 -0.2104 0.1188 -0.1917 0.1354 0.1958 0.1479 -0.0854 0.1563 -0.1625 -0.1729 0.1458 0.1083 -0.1917 0.1479 -0.1312 -0.1354 -0.2188 0.1333 -0.1000 0.1542 -0.1375 0.1333 -0.2479 0.1521 -0.1625 -0.1750 0.1938 0.2208 0.1250 -0.1167 -0.1312 0.1208 -0.1208 0.1604 0.2500 -0.1167 0.1729 0.1167 0.1208 0.0938 -0.1375 0.2042 -0.2458 0.1208 -0.1167 -0.1083 -0.2521 0.1500 0.1917 0.1042 0.1479 0.1500 0.2271 0.1875 0.2958 -0.2604 -0.2292 -0.1604 -0.2354 0.2167 -0.1750 0.1250 0.2646 -0.1708 -0.2271 0.1771 0.1438 -0.2042 -0.2292 -0.2646 -0.1750 -0.1417 -0.1771 -0.1479 -0.2271 -0.1667 -0.1625 -0.1021 0.1250 0.1021 0.1188 0.0896 -0.2292 0.3188 0.1438 -0.1250 -0.1021 -0.2042 -0.2000 0.2000 0.2208 -0.1833 0.1854 0.2542 0.1500 0.1167 -0.2188 0.1604 -0.1812 -0.2208 0.1771 0.1875 0.1146 -0.2146 0.2104 -0.1396 0.2250 -0.1333 -0.1312 -0.1729 -0.1354 -0.1312 0.1854 0.1771 0.1875 0.1125 0.1938 0.1375 0.1438 0.1375 0.1188 -0.1375 0.1708 0.2229 0.1250 -0.1146 0.3167 0.1542 -0.1604 0.2063 0.1188 0.2146 -0.2042 -0.1604 0.1917 0.1333 0.1333 0.2938 0.0917 0.2313 0.1229 0.1813 -0.2937 -0.1229 0.1521 -0.1458 -0.1875 0.2188 0.0979 0.1000 -0.2000 0.1000 0.1021 -0.2188 0.2021 0.2917 0.0958 -0.1917 0.2750 -0.2000 0.1333 0.1271 0.3458 -0.2708 0.0979 0.1396 -0.1417 -0.1667 0.2896 0.2000 -0.1625 -0.2188 0.2188 0.3625 -0.1563 0.1021 0.2104 -0.1813 -0.1417 0.2208 0.2375 0.2063 0.1646 0.1708 0.1583 0.1479 0.3000 -0.1458 -0.1250 -0.1771 -0.1896 -0.1271 0.1271 -0.1417 -0.2333 0.1604 0.3313 0.1854 0.0750 -0.1688 -0.1250 0.2229 -0.2125 -0.1375 -0.1604 -0.1750 0.1104 -0.2500 -0.1458 0.1917 0.2333 -0.1896 0.1292 0.1667 -0.1437 -0.1812 0.1771 0.2604 0.1604 0.2750 -0.1854 0.1854 -0.1000 -0.1708 0.0917 -0.1312 0.1438 -0.1875 0.2021 -0.2000 -0.1333 0.1146 -0.1333 0.2438 -0.1979 0.1646 -0.1042 0.1333 0.1167 -0.2396 0.2021 -0.1729 -0.1000 0.1271 0.2250 -0.1812 -0.1396 0.2979 0.2063 0.1583 -0.2688 -0.1375 0.2063" HIT_INDICES="4 9 17 20 31 38 39 40 52 57 58 64 65 69 71 82 88 89 90 95 96 97 101 104 105 110 118 119 120 124" ES_PROFILE="-0.0083 -0.0167 -0.0562 -0.0437 -0.1146 -0.1437 -0.1104 -0.0771 -0.1583 -0.1667 -0.1333 -0.1521 -0.1187 -0.1167 -0.0937 -0.1646 -0.1833 -0.1500 -0.1167 -0.1250 -0.0917 -0.0583 -0.0562 -0.0437 -0.0104 -0.0187 -0.0583 -0.0250 0.0083 0.0104" RANK_AT_ES="87.0000" RANK_SCORE_AT_ES="-0.4100"/>
  <DTG RANKED_LIST="SexDevelopmentGenesPRL_remapped.rnk" TEMPLATE="na_as_pre_ranked" GENESET="gene_sets.gmt#GOBP_NEGATIVE_REGULATION_OF_RESPONSE_TO_STIMULUS" ES="-0.2304" NES="-1.2379" NP="0.2083" FDR="0.6571" FWER="1.0000" CHIP="ftp.broadinstitute.org://pub/gsea/annotations_versioned/Human_Gene_Symbol_with_Remapping_MSigDB.v7.5.1.chip" RND_ES="-0.1275 0.3015 0.1422 0.2892 -0.0907 0.1225 0.1569 -0.1446 0.1642 0.1520 0.2377 -0.1912 -0.1348 -0.1495 -0.2328 0.1471 -0.2500 -0.1495 0.1789 -0.1838 -0.1912 0.3358 -0.1912 0.1887 -0.2010 0.2966 -0.1471 -0.1446 -0.1201 -0.1765 -0.2181 -0.2868 -0.1397 -0.2696 0.2525 0.1250 -0.1887 -0.2328 -0.2304 -0.1838 0.2279 -0.1814 0.2525 -0.1569 -0.1961 -0.1740 0.1593 -0.1838 0.1324 -0.2377 0.2132 0.1520 -0.1887 0.1152 -0.1544 0.1961 -0.1642 -0.2696 -0.2230 0.1814 0.1985 -0.1201 -0.1471 0.3284 0.3799 -0.1275 -0.1691 0.1373 0.1275 -0.1667 -0.1912 0.1789 0.1544 0.2034 0.1740 -0.3088 -0.2181 -0.2353 -0.2181 0.2353 0.2108 -0.2843 0.1936 -0.2696 0.1078 -0.2034 0.2157 -0.1961 0.2623 0.1176 -0.1324 0.3113 0.1887 0.1176 0.1814 0.1765 0.1373 0.1618 -0.1814 -0.0956 0.3162 0.1569 0.1593 0.1225 0.1667 0.1127 -0.1667 0.1789 -0.3260 -0.2475 -0.2696 0.1225 -0.1152 0.1520 -0.1838 -0.2206 -0.2279 0.1593 -0.1593 0.1127 0.2426 -0.1422 -0.1936 0.1544 0.1250 0.2230 -0.2010 0.1471 0.3137 -0.1127 0.2696 0.1127 -0.2598 0.1397 0.2525 -0.2328 0.2819 -0.1667 -0.2059 -0.0956 -0.2206 0.2328 0.1005 -0.2132 0.1838 0.1127 -0.2475 0.2279 0.1863 -0.2377 -0.1789 -0.1814 0.1520 0.2843 -0.1569 0.1961 -0.2083 -0.1471 0.2034 0.1299 -0.1495 0.2475 0.1471 -0.3064 0.2402 0.2892 -0.2279 -0.1936 -0.1078 0.2966 -0.1201 0.1324 -0.1593 0.1863 0.1838 -0.1275 -0.1716 0.1373 0.1912 0.2181 -0.2181 0.1642 -0.1691 -0.1961 -0.1152 -0.0931 -0.1471 0.1961 -0.0980 0.0980 0.2623 0.2010 0.3064 0.1544 0.2770 0.1127 -0.2328 -0.2059 -0.3260 0.1544 0.1838 -0.1471 -0.1446 -0.1495 0.1667 -0.2745 -0.1691 -0.2353 0.1544 0.1961 -0.1201 -0.2034 0.1176 -0.1789 -0.1789 0.1593 0.2451 0.2647 -0.3260 0.1912 0.1912 0.3015 0.2745 -0.1348 0.2721 -0.2451 -0.3015 -0.1422 0.1740 0.0956 -0.1520 -0.1912 -0.1422 -0.1520 -0.1495 0.2279 0.2451 -0.2010 -0.2451 0.1422 0.1814 0.2574 0.2157 0.1887 -0.3382 -0.2819 0.2206 -0.2328 -0.1520 -0.3725 -0.1250 -0.1985 0.2451 -0.1961 0.1275 0.2132 0.2525 -0.1593 0.1054 0.1667 -0.1422 -0.1544 -0.2132 -0.1838 -0.0858 0.1446 -0.1520 0.2108 -0.2647 -0.2157 0.2328 0.1838 -0.2083 -0.1495 0.0882 0.1324 -0.1373 0.1544 0.1716 0.1838 -0.2255 0.2745 0.2059 -0.3235 0.2328 0.0980 -0.1667 -0.1814 -0.2794 0.1716 0.3824 0.1863 0.2377 0.2083 0.0784 -0.1054 0.2525 0.2059 -0.2157 -0.2279 -0.1838 -0.1838 -0.1250 -0.1544 -0.3113 0.1495 0.1250 0.1814 0.2941 0.1078 -0.1520 -0.2108 0.1495 0.1397 -0.1838 0.1446 0.1912 -0.2426 -0.1373 0.1593 -0.1863 0.2255 0.1471 0.1593 0.1667 0.2377 -0.1397 0.1863 -0.1912 -0.1618 -0.2353 -0.1250 0.1765 -0.2132 -0.1103 -0.1642 0.1618 0.1814 -0.2132 -0.2255 0.1544 -0.1275 -0.1863 0.2721 -0.2794 -0.1642 -0.1593 0.2574 0.2108 -0.0956 -0.1936 -0.1740 0.2475 -0.2377 0.1544 0.1569 -0.1740 -0.1593 0.1691 0.1789 -0.1201 -0.2525 -0.1495 -0.1593 -0.1593 0.2108 0.1691 0.2206 -0.1642 0.1275 -0.2426 -0.1422 -0.1324 0.1593 -0.2451 0.1667 0.2132 -0.1912 0.2255 -0.1446 0.1716 0.1348 -0.1005 0.1225 0.1569 0.3235 0.1544 0.2132 0.1691 0.0956 -0.1593 -0.1765 0.1078 0.1422 -0.0711 -0.1985 0.1446 0.2108 0.1691 -0.2181 -0.2574 0.2328 0.3015 0.2892 0.1789 0.2328 -0.1446 -0.2206 -0.0931 -0.2451 0.3554 0.1961 0.1863 0.1422 0.2451 0.2574 -0.1471 -0.0784 -0.1691 -0.1250 0.1348 -0.3039 0.1936 -0.2059 0.1593 -0.1716 0.2623 -0.1544 0.2010 -0.1544 0.1691 0.1838 -0.2181 -0.1765 0.1446 0.2010 -0.1446 0.1250 -0.1667 0.1520 -0.1446 -0.1789 0.0980 0.2353 0.2819 -0.3260 -0.2426 0.2108 -0.2230 0.1569 -0.2108 -0.1471 -0.2206 -0.1716 -0.2426 0.1789 -0.2279 -0.1912 0.1544 0.2721 -0.1765 0.1789 -0.1471 0.1152 0.2598 0.2010 0.1912 0.1029 0.1348 -0.1422 -0.2230 0.1691 0.1250 -0.1593 0.1863 0.2083 0.1373 0.1446 0.2157 -0.2181 0.2304 -0.1054 0.1936 -0.1691 -0.1544 -0.1324 0.2059 0.1495 0.1838 0.2206 0.1544 -0.1127 -0.1716 -0.1691 0.1887 0.1912 0.1593 0.1299 -0.1838 0.1422 -0.3358 -0.1348 0.2721 -0.1397 0.1716 0.1863 0.1225 -0.2475 0.1814 -0.1152 -0.1225 -0.1642 -0.1789 0.1324 -0.1225 -0.3015 -0.1544 -0.1838 0.1863 0.1152 0.0931 -0.2157 0.1887 0.1814 -0.3309 -0.1225 0.1569 -0.2377 -0.0760 0.1275 0.2230 -0.2034 0.1569 0.2010 0.2157 -0.1593 -0.1618 0.1250 0.2623 -0.1814 0.1863 0.2353 0.3088 -0.1348 -0.2770 -0.1275 -0.1225 0.1422 -0.2059 0.1765 0.1422 -0.2328 -0.1740 -0.1324 -0.2647 0.1765 0.1642 0.1667 -0.1814 0.1618 -0.1544 -0.1642 0.1838 0.1593 -0.1985 -0.1250 0.1667 -0.2819 0.2059 0.2181 -0.2402 0.1054 -0.1250 0.2549 0.1446 -0.2034 -0.1814 -0.2108 -0.1789 0.2279 0.1838 -0.0809 0.1814 -0.1691 0.1520 0.1397 0.1863 0.2353 -0.3235 -0.1471 -0.1422 0.1961 -0.1127 -0.1275 0.1348 0.1667 0.2598 0.2206 0.2279 0.2059 -0.1740 0.1691 0.1716 -0.1029 -0.2525 -0.2794 0.2059 -0.0907 0.1005 0.1397 -0.2157 -0.1225 0.1446 -0.1667 -0.2328 -0.1863 0.1373 0.1373 -0.1838 -0.2868 0.1691 0.1471 0.1373 0.1275 -0.1936 -0.1985 -0.1201 -0.1789 0.1201 0.1912 -0.1275 0.0784 -0.2623 -0.2034 -0.1716 -0.2647 0.1495 -0.1299 0.1838 0.2279 -0.2230 -0.1593 -0.1716 -0.1814 -0.1716 0.2402 -0.1446 0.1201 0.1838 0.1078 0.2525 -0.1569 -0.2598 0.0760 0.1495 -0.2304 0.1814 -0.1397 -0.2010 -0.1544 0.1250 0.1642 0.2794 0.1176 -0.1103 -0.1838 0.2402 0.0931 0.3088 -0.1275 -0.1225 0.2426 0.0980 -0.1838 -0.1544 0.1348 0.2721 -0.1642 0.2794 -0.1471 0.2181 -0.4436 -0.2647 -0.2794 0.1373 0.1446 -0.1299 0.1863 -0.1373 -0.1716 0.2672 -0.2181 -0.2230 0.2010 -0.2770 0.1642 -0.1936 -0.1593 -0.1275 -0.1765 0.1985 -0.1814 -0.1054 0.3529 -0.1201 0.1250 -0.1544 -0.1152 -0.2770 -0.1765 -0.1373 0.2010 -0.2034 0.2328 -0.2672 -0.1593 -0.1103 -0.1127 -0.1544 0.1103 -0.2745 0.2696 0.2108 0.1495 -0.1348 0.1422 -0.1127 -0.3407 0.1740 -0.1446 0.1152 -0.1765 0.1838 0.2426 0.2034 0.1324 -0.1863 -0.1789 0.2426 0.2304 0.1471 -0.2083 0.2426 0.1912 -0.1544 -0.1985 -0.1691 -0.2353 -0.1691 -0.1863 -0.1397 -0.2451 0.1299 0.2279 0.2132 0.2059 0.1520 0.1961 -0.2402 0.2941 0.1642 -0.1520 0.3382 -0.1838 0.1691 0.2941 0.2010 0.1078 -0.2034 -0.1618 0.1495 -0.1544 0.2353 0.3088 0.1618 -0.2083 0.2328 0.1397 -0.1446 -0.1912 -0.1373 -0.0980 0.1569 0.1912 -0.1397 0.1250 0.1495 -0.1127 0.1250 -0.0809 -0.1691 -0.2181 0.1936 -0.1593 -0.1642 -0.1446 -0.1765 0.1838 -0.2230 0.2328 0.2574 0.1348 -0.1740 0.1471 -0.2892 -0.1863 -0.3113 -0.1838 -0.2353 0.1520 -0.1961 0.0833 -0.2230 -0.0784 -0.1250 0.2108 0.2426 0.1422 -0.2696 0.1863 -0.1250 0.2034 -0.1152 0.1471 -0.2157 -0.2353 -0.1275 0.1593 -0.2157 0.2672 0.1373 -0.1373 -0.1299 -0.2230 0.1691 -0.2132 0.1250 -0.1642 -0.2770 0.2108 -0.2525 0.1593 -0.1544 0.2083 0.1446 0.1422 0.2279 0.3456 -0.3186 0.2475 -0.1814 0.2181 0.1691 0.2034 0.1985 0.1936 -0.2255 -0.2230 -0.1299 -0.1544 -0.1789 -0.1397 -0.1569 0.2721 0.2770 0.1765 0.1618 -0.1348 -0.1716 -0.1225 -0.1716 -0.1152 -0.1275 -0.2843 -0.2377 -0.1887 -0.1078 0.1054 0.2868 0.1495 -0.1765 -0.2451 -0.1397 0.1961 -0.2108 -0.0809 -0.2647 0.1887 0.1250 0.1299 0.2083 0.1887 -0.1838 0.2377 -0.2157 -0.1961 0.3946 -0.1471 0.1691 0.3407 0.2426 0.2255 -0.2402 -0.1936 -0.1936 0.1814 0.1299 -0.3309 0.1716 -0.2279 0.1667 0.2475 -0.1495 -0.1912 -0.2034 0.1422 -0.1127 0.1176 0.1422 0.2083 0.1642 0.1544 -0.2598 -0.2034 -0.2843 -0.1936 0.1887 0.2108 -0.1642 0.1397 -0.1127 -0.1716 0.2157 0.1691 0.1936 -0.3309 -0.1740 0.1667 -0.2230 -0.2426 -0.2794 -0.1569 -0.1127 0.1642 0.1593 -0.3260 0.1618 -0.2206 0.1152 0.1373 -0.1324 0.2181 0.1324 -0.2083 0.1593 0.2892 0.1373 -0.1814 -0.1667 0.1324 0.1275 -0.2353 0.3162 -0.1201 0.1152 -0.2451 0.2255 0.2402 -0.1299 0.1887 0.4142 -0.2108 -0.2402 0.2132 0.1275 0.2770 -0.1863 -0.2059 0.1618 0.1912 0.2132 -0.1618 -0.3725 -0.1765 -0.1446 -0.1544 -0.2279 -0.1838 -0.2892 0.2157 -0.2770 -0.1029 -0.1740 -0.0809 0.1152 0.1348 0.2034 0.1740 -0.1422 -0.1054" HIT_INDICES="1 9 34 38 43 44 48 52 59 61 63 67 70 81 82 91 98 99 100 101 104 113 115 116" ES_PROFILE="0.0319 0.0049 -0.1887 -0.1765 -0.1740 -0.1324 -0.1201 -0.1078 -0.1250 -0.0931 -0.0613 -0.0490 -0.0270 -0.0833 -0.0417 -0.0784 -0.0956 -0.0539 -0.0123 0.0294 0.0515 0.0147 0.0466 0.0882" RANK_AT_ES="33.0000" RANK_SCORE_AT_ES="6.4700"/>
  <DTG RANKED_LIST="SexDevelopmentGenesPRL_remapped.rnk" TEMPLATE="na_as_pre_ranked" GENESET="gene_sets.gmt#HP_ANORECTAL_ANOMALY" ES="-0.2108" NES="-1.2331" NP="0.2147" FDR="0.6641" FWER="1.0000" CHIP="ftp.broadinstitute.org://pub/gsea/annotations_versioned/Human_Gene_Symbol_with_Remapping_MSigDB.v7.5.1.chip" RND_ES="0.1895 0.2068 0.0918 0.1848 0.3305 0.1237 -0.1277 0.2094 -0.0977 -0.2414 -0.1582 0.1908 0.1283 -0.3158 -0.1336 -0.2646 0.1217 0.0938 -0.1649 -0.2241 -0.1416 0.1323 0.0838 0.2560 0.1636 -0.2520 -0.1549 0.2646 -0.1968 -0.1855 0.1509 0.2001 0.2207 0.1589 -0.1436 -0.1755 0.1177 0.1217 0.2008 0.1363 -0.3105 -0.1223 -0.1895 0.1622 0.1303 -0.0964 -0.1775 0.1024 -0.2168 0.1828 -0.1097 0.1423 -0.1310 0.1263 -0.1835 -0.1243 -0.1669 0.1336 -0.1689 0.2134 -0.1722 0.1935 0.1124 0.1563 0.1868 -0.2320 0.2573 -0.1250 0.2593 -0.3883 -0.1988 -0.1815 -0.0858 0.1862 -0.1430 -0.1110 0.1416 0.1509 0.1084 -0.1656 0.1350 -0.2626 -0.1729 -0.1875 0.1516 0.1210 -0.1715 -0.2959 0.1270 -0.1283 -0.1888 0.1809 -0.2074 -0.1702 -0.1230 0.0791 -0.1769 0.1217 -0.1097 -0.1323 -0.2945 0.1356 0.1456 -0.1090 0.1662 0.1396 0.1410 -0.1576 0.2061 -0.2214 0.2015 -0.1842 -0.1024 -0.1117 -0.1230 -0.1695 -0.1277 -0.2719 -0.0984 -0.1616 -0.1150 -0.1190 0.1403 -0.1290 -0.1775 -0.1230 0.2221 0.2653 0.1383 0.1636 -0.1695 0.1855 -0.1642 0.1995 0.1735 -0.1642 0.1210 -0.1702 -0.1090 0.1217 -0.1988 0.1416 -0.1868 0.1729 0.1709 -0.2407 0.1469 -0.2533 0.1915 -0.2467 -0.2473 -0.2088 0.1410 -0.2447 -0.2035 -0.1682 0.1622 -0.1290 -0.1503 -0.0612 0.1217 0.0911 -0.2434 -0.2008 0.2553 0.1662 0.3152 0.1363 0.0997 0.1370 0.2081 -0.2015 -0.1290 0.0818 -0.1237 -0.0878 0.1749 0.0878 0.1828 -0.2294 0.2021 0.2081 0.1203 0.1303 -0.1755 0.1004 -0.1323 -0.1090 0.1755 0.3165 0.1303 0.0891 0.1955 0.1090 -0.2400 0.1729 -0.2620 -0.1735 -0.2673 0.0765 -0.1642 0.2540 0.2872 0.1124 -0.1868 -0.1848 -0.1137 0.1356 0.2380 -0.1582 -0.1077 -0.1383 -0.1257 -0.1483 -0.1762 -0.2074 0.1835 0.1310 -0.1649 0.0997 -0.2799 -0.1164 -0.2447 0.1164 -0.2566 -0.2540 0.1503 0.1310 0.1237 -0.0984 0.0931 0.1622 -0.1090 -0.1795 0.1496 -0.1742 -0.2081 -0.1290 -0.2733 -0.1536 -0.1350 0.1004 0.1862 -0.1536 0.2227 0.2453 -0.1436 0.1922 0.1536 0.1077 0.2380 -0.2168 0.1543 -0.2281 0.3697 0.1197 -0.0818 -0.1729 0.1629 0.1582 0.0931 0.2560 0.1735 -0.1283 0.2041 0.3078 -0.1662 0.1084 0.2460 0.1735 -0.1024 -0.2181 0.1270 -0.2580 0.1097 -0.1064 -0.1150 -0.1077 0.1270 -0.1689 -0.1017 0.2161 0.1197 0.2480 -0.0951 -0.0977 -0.1031 -0.2088 0.1190 -0.1749 0.1243 0.1157 0.1536 0.1842 -0.1749 -0.0937 0.2354 0.1802 -0.2121 0.1090 -0.1928 -0.1523 0.1922 -0.1702 -0.1150 0.1795 -0.1922 -0.1695 -0.2493 0.2560 -0.2187 -0.1110 -0.1243 0.2194 -0.2267 -0.1184 0.1742 0.1430 -0.2061 0.1356 -0.2068 -0.2414 0.1616 0.1715 0.1636 -0.3238 0.2354 0.1130 0.2121 -0.1297 -0.2733 -0.1961 -0.2394 0.1217 0.2121 0.2234 0.1230 0.0971 -0.2141 -0.1616 0.1848 0.1197 -0.1303 -0.1017 0.2214 0.2008 0.1316 -0.1722 -0.1503 -0.1190 0.1436 0.1423 0.1210 -0.1868 0.1370 0.1469 -0.1695 0.1416 -0.1316 -0.1828 0.2314 0.1184 -0.1742 -0.1782 -0.1941 0.3078 -0.0977 0.1004 -0.0884 0.2560 0.1243 -0.1642 -0.1011 -0.2307 0.1795 0.1822 0.1316 0.1975 0.1463 -0.0778 -0.0751 0.2221 -0.1868 0.1715 -0.2832 0.1144 0.1649 -0.3052 -0.1330 -0.1117 0.1336 0.2507 -0.1935 0.1609 -0.1416 -0.0818 -0.1243 0.1190 0.1463 -0.1549 0.2021 0.1529 0.2028 0.1230 -0.1350 0.1749 0.1017 0.1496 0.2566 -0.1682 0.1383 0.1383 0.1968 -0.2427 -0.1556 0.1376 -0.1722 -0.1868 0.1343 -0.2101 -0.1636 -0.1656 -0.2919 -0.3045 0.0818 0.1117 -0.1503 0.2287 -0.2015 0.1496 0.1350 -0.1303 -0.2048 0.3158 0.1164 -0.1769 -0.1363 0.1263 0.1330 -0.2852 0.2520 -0.2101 0.1695 -0.1031 0.2945 -0.1150 -0.1809 0.1715 0.1795 0.1443 0.0891 0.1190 0.0824 -0.1742 0.1130 -0.1237 0.1556 0.1762 0.1310 -0.0984 -0.1988 0.2653 -0.1137 -0.1137 0.1529 0.2261 0.1835 0.2254 -0.1230 0.1935 -0.1057 -0.1130 -0.2287 0.1443 -0.2247 0.1297 -0.1529 0.0964 0.1902 -0.1410 -0.1742 0.2035 -0.1562 0.2168 -0.1416 0.2407 -0.1549 0.1523 -0.1330 0.1995 0.1077 -0.1815 -0.1888 -0.1702 0.1017 0.1749 0.1011 -0.1509 0.1051 0.1662 0.1941 -0.2234 -0.1330 0.1423 0.1290 0.1961 -0.2806 -0.1809 0.1383 -0.1483 0.2660 0.2028 -0.2201 -0.1044 0.1157 -0.2254 0.0871 -0.1177 -0.1336 0.1735 0.1935 0.1935 -0.2035 0.1835 -0.1283 -0.1855 -0.2739 -0.1190 -0.1110 0.1210 0.0964 0.2274 -0.1968 -0.1536 -0.2965 -0.1529 0.1130 0.2247 -0.2148 0.2493 -0.2314 0.2719 -0.1184 -0.1416 0.2254 -0.1523 0.2247 0.1789 0.2194 -0.1902 -0.1323 -0.1250 -0.2640 0.1649 0.1682 0.1290 -0.1350 -0.2899 -0.2387 -0.1283 0.1316 0.1203 -0.1955 -0.1137 -0.1988 0.1809 0.1689 0.1862 -0.2141 -0.1323 0.1809 -0.1410 0.1928 -0.2161 -0.1064 -0.1709 0.1755 0.1463 -0.1589 0.2134 0.2347 0.1695 -0.1503 0.1662 0.1184 -0.1130 -0.0758 0.1649 -0.1243 0.1642 -0.1237 0.1396 -0.1562 -0.1622 0.2234 0.0977 0.2081 0.3112 0.1110 -0.1376 0.1636 -0.1629 0.1895 0.2467 0.2620 0.1290 -0.1330 0.1190 0.1223 -0.1742 0.1503 -0.1449 0.1569 0.2699 -0.1257 0.2061 -0.1489 -0.1283 -0.1516 0.1636 0.1197 0.1908 -0.0891 -0.1237 -0.1629 -0.1197 0.1709 0.2168 0.1815 -0.1915 -0.2121 -0.1124 0.1017 -0.1842 0.1742 0.1589 -0.1543 0.1629 0.1762 -0.2307 -0.1722 0.1177 -0.2114 -0.1436 0.1117 0.1715 -0.2447 -0.1616 -0.0898 -0.1004 0.1948 -0.1709 -0.2806 -0.1416 -0.1416 0.1343 0.1895 -0.1190 0.1423 -0.2367 0.1882 -0.3138 0.1436 0.1842 0.2094 0.1689 0.2041 0.2414 0.1523 -0.1649 -0.1370 0.1263 -0.2101 0.1842 -0.2414 -0.2699 0.2620 0.1044 0.1543 -0.1257 -0.2108 -0.2367 -0.1775 0.1636 0.2307 0.1323 0.1077 0.1968 0.1024 -0.0838 0.1908 -0.1416 0.1217 0.0871 0.1649 -0.1004 -0.1995 -0.1902 0.2513 0.0991 0.2294 -0.1363 0.1277 -0.1928 0.1316 -0.1476 0.1070 0.2041 -0.2547 -0.1629 0.3916 0.2021 -0.1230 0.1988 -0.1848 -0.1516 -0.1755 -0.1649 -0.2753 0.2513 0.1203 -0.1310 -0.1602 0.1981 -0.1948 -0.1709 -0.1396 0.1416 0.1403 0.0957 0.2347 -0.1416 -0.2826 0.0924 -0.1430 0.2826 -0.2008 0.0838 0.1955 -0.2347 -0.0924 -0.1536 -0.2141 0.0991 0.1443 -0.1230 -0.1935 -0.0911 -0.1330 -0.1596 -0.1416 0.1051 0.1230 -0.1503 -0.1383 -0.1443 -0.1815 -0.1642 0.1170 -0.0964 -0.1310 -0.1430 -0.1516 0.2035 0.1217 -0.0957 -0.1277 0.1516 -0.1749 -0.1283 0.0758 -0.1403 -0.2779 0.2547 -0.1436 0.2899 0.1297 0.1104 -0.1642 -0.1283 0.2480 -0.1636 -0.1636 0.2447 -0.1396 -0.1223 -0.1336 -0.1503 -0.1828 -0.2500 -0.1596 -0.2261 -0.2394 -0.1277 0.1642 0.2340 -0.2035 -0.2015 0.1882 -0.3291 0.1489 -0.1323 -0.1290 0.1848 0.1682 -0.2187 0.1310 0.1948 -0.2394 -0.1436 0.1582 -0.2128 0.1862 0.1476 0.1463 0.1709 -0.1968 0.1576 0.1070 -0.2586 0.1529 -0.1376 0.2021 0.1755 0.1356 0.1157 0.1602 -0.1243 -0.1975 0.1842 -0.1164 -0.1223 -0.1070 -0.2739 -0.2187 0.1995 0.3271 -0.1702 0.1097 -0.0957 -0.1137 -0.1090 0.1868 0.2826 0.1124 -0.1523 0.1283 -0.1789 0.1955 0.1064 0.1396 -0.1742 0.2035 -0.1935 -0.2055 -0.1955 0.1503 0.1031 0.1489 0.2281 -0.2194 -0.1469 0.2646 -0.1941 -0.1403 0.1915 -0.1975 0.1430 0.1270 -0.1742 -0.1177 0.2068 0.2586 0.2281 0.2500 -0.1589 -0.1536 0.1715 0.1689 0.1184 -0.1423 -0.1549 -0.1150 0.1975 -0.2274 -0.2633 0.1669 -0.2121 -0.1396 0.1290 -0.0758 -0.2001 -0.1622 0.0951 -0.2347 -0.1755 0.1981 0.1449 -0.1662 -0.0984 0.1097 0.1941 0.1809 0.2480 -0.1370 0.1709 0.1729 -0.2247 0.2241 0.1523 -0.1350 -0.1556 0.1523 0.1795 -0.1084 -0.1523 -0.1735 -0.1988 -0.1629 -0.3172 0.1729 0.1602 -0.1689 -0.1888 0.1729 -0.1529 0.1636 -0.2274 0.2101 -0.1576 0.1895 -0.1629 -0.1430 0.1489 0.1536 0.1948 0.1237 0.1523 0.1290 0.2088 -0.2507 -0.1323 -0.1875 0.2493 0.1576 0.1563 0.1882 -0.1423 -0.2367 -0.1443 0.1370 -0.1955 -0.1656 -0.1543 0.2746 -0.2141 -0.2427 -0.1862 -0.2467 0.2041 0.2699 0.1509 0.1503 -0.2340 0.1110 -0.2307 -0.3664 -0.2055 0.1037 -0.1902 -0.1589 -0.0931 0.1835 0.1237 0.1157 -0.1197 -0.1423 0.1549 -0.1729 0.1170 -0.1649 -0.2347 0.2640 0.2148 0.0924 0.1822 0.2055 -0.2367 -0.1383 0.1649 -0.1084 0.1822 0.1622 -0.1110 0.1835 0.1117 -0.1503 0.1822 0.1137 -0.1755" HIT_INDICES="0 14 19 25 26 30 33 34 38 54 58 60 63 71 73 76 79 86 88 91 94 97 104 105 106 107 108 109 116 117 118 120" ES_PROFILE="0.0313 -0.0758 -0.0871 -0.1090 -0.0778 -0.0785 -0.0685 -0.0372 -0.0379 -0.1662 -0.1669 -0.1463 -0.1363 -0.1795 -0.1589 -0.1489 -0.1390 -0.1715 -0.1509 -0.1410 -0.1310 -0.1210 -0.1536 -0.1223 -0.0911 -0.0598 -0.0286 0.0027 -0.0299 0.0013 0.0326 0.0532" RANK_AT_ES="70.0000" RANK_SCORE_AT_ES="0.1000"/>
  <DTG RANKED_LIST="SexDevelopmentGenesPRL_remapped.rnk" TEMPLATE="na_as_pre_ranked" GENESET="gene_sets.gmt#HP_ABNORMALITY_OF_UPPER_LIP" ES="-0.1859" NES="-1.2324" NP="0.2062" FDR="0.6614" FWER="1.0000" CHIP="ftp.broadinstitute.org://pub/gsea/annotations_versioned/Human_Gene_Symbol_with_Remapping_MSigDB.v7.5.1.chip" RND_ES="-0.1961 -0.2047 -0.1498 -0.0698 -0.1043 -0.0729 -0.2267 0.1976 0.1325 0.0698 -0.1569 -0.1686 0.1867 -0.2024 -0.1616 0.1231 0.0902 0.0910 -0.1835 0.1004 -0.1341 -0.1247 -0.1318 -0.1106 0.1224 0.0957 0.1184 -0.1106 0.0988 -0.2149 -0.3129 0.1757 0.0871 -0.1396 -0.2039 -0.1067 0.1271 0.1490 0.1906 -0.2345 0.0816 0.2525 0.1192 -0.1420 -0.2345 -0.1561 0.1302 -0.1639 0.1169 -0.1286 -0.0886 -0.0996 0.1216 0.1576 0.0800 0.1514 -0.2824 0.1694 0.2180 0.1043 -0.2369 0.1569 -0.1451 -0.1522 -0.1404 0.1129 -0.2071 0.0714 -0.0808 0.1380 0.1561 0.1647 0.1114 0.1004 0.2094 0.1796 0.1263 0.1161 -0.1812 0.1192 0.2000 -0.1671 0.0996 -0.1694 0.1435 0.1420 0.1663 0.1129 -0.1357 -0.0855 -0.2369 0.0965 -0.1537 -0.1137 0.1843 -0.2118 0.2361 -0.0714 0.2220 -0.1459 0.1286 -0.1514 -0.2259 -0.1859 0.2125 -0.2188 -0.1278 -0.1200 -0.1341 0.2776 0.2949 0.1106 0.1435 -0.2039 -0.1882 -0.1616 0.1420 0.1216 -0.1780 0.1757 -0.1537 0.1090 0.1318 -0.2549 0.1012 0.1553 -0.1796 -0.0988 0.1169 -0.1475 -0.1490 0.2361 -0.1459 -0.1647 0.0941 -0.1529 -0.1773 0.1773 -0.1325 -0.1459 0.1106 -0.0965 0.1600 -0.1859 0.1333 0.1153 -0.1749 -0.0980 0.1059 0.1780 -0.1216 -0.1969 -0.1325 -0.2133 0.1239 -0.1294 -0.1404 0.0580 0.1075 -0.1349 0.1788 -0.1224 0.1490 -0.1357 -0.1106 0.1773 -0.1176 -0.2557 -0.1859 0.0651 -0.0949 -0.1294 -0.1341 0.1961 -0.1694 0.1263 -0.1302 0.2008 0.1145 -0.0980 -0.0824 -0.1427 -0.0996 -0.1569 0.1263 -0.1333 0.1176 0.1333 0.0808 -0.1404 0.1459 -0.0784 -0.1380 -0.1969 -0.1333 -0.1922 -0.1153 -0.1067 0.1890 0.1443 -0.1294 0.0988 -0.1388 -0.1294 -0.1396 -0.2125 0.0957 -0.2259 0.1859 0.1404 0.1482 0.2173 0.2714 0.1388 -0.1412 0.1631 -0.1498 -0.1161 -0.2314 -0.0933 -0.1200 -0.0902 0.1075 0.1427 -0.1725 0.1584 0.0831 0.1443 0.1741 0.1420 -0.0847 0.1749 0.1482 -0.1153 -0.2188 -0.1075 0.1569 -0.1616 0.1090 0.1725 0.1247 -0.1341 0.1608 0.0957 0.1263 0.1325 0.2125 -0.1020 0.1310 -0.1490 -0.1788 -0.2039 -0.1106 -0.2086 -0.1239 -0.0816 0.1239 0.1647 0.0839 0.1380 0.1733 0.1231 -0.2125 0.2424 0.1043 0.1012 -0.1090 -0.1451 -0.1255 0.0800 -0.1020 0.1678 -0.1435 0.1812 -0.2149 -0.2306 0.1192 0.1898 -0.2063 -0.2737 0.1741 -0.1349 -0.1020 0.1169 0.1082 -0.1545 -0.1475 0.1678 -0.1051 -0.1231 0.2918 -0.0980 -0.1655 -0.1333 0.1749 0.0816 -0.0894 0.1694 -0.1553 -0.1812 -0.1027 0.0941 0.1498 0.2039 -0.0831 0.1490 0.1325 -0.1231 0.2024 0.0980 -0.1427 0.1286 -0.1067 0.1976 -0.1224 0.1773 -0.1161 0.1325 -0.1145 0.2510 -0.1490 0.2965 -0.1027 0.2353 0.0847 -0.1396 0.0902 -0.2000 -0.1451 -0.2110 0.1420 -0.1773 -0.2259 -0.2031 0.1490 0.0863 0.1976 -0.1827 0.1898 -0.1365 -0.2000 -0.1349 0.1514 -0.1427 -0.1812 -0.2690 -0.1624 0.1122 -0.1333 0.1427 0.1498 0.1333 0.1216 0.1482 -0.1796 -0.1702 -0.1451 0.1655 -0.1984 -0.0824 0.1600 -0.0808 -0.1686 0.1255 0.1506 0.1208 0.1545 -0.3624 0.1169 -0.0918 -0.1098 -0.2620 0.1090 0.2682 0.0941 -0.1278 0.1482 0.2047 -0.1247 0.1161 0.1482 -0.0800 -0.2118 -0.1553 -0.1843 0.1153 0.1427 -0.2102 0.1984 -0.0839 0.1569 -0.1051 -0.1733 -0.0871 0.1404 0.1827 -0.0949 0.3035 0.1616 0.0808 -0.1129 0.1020 -0.2078 0.1427 0.2212 0.1396 0.1529 0.1051 0.1090 0.1490 0.1475 -0.1859 -0.1106 -0.2235 -0.0965 -0.1686 -0.1176 0.1639 -0.1459 -0.1365 0.1020 -0.1129 -0.0910 0.1325 -0.0965 -0.0918 -0.2267 -0.0714 0.1263 0.2125 -0.1553 -0.1231 0.1192 -0.2133 -0.0886 -0.1498 -0.1741 -0.1035 0.0996 -0.0910 -0.1482 0.0839 -0.1035 0.1325 -0.1906 0.2078 0.1600 -0.2620 -0.1310 0.2047 0.0675 0.1208 -0.2024 -0.1624 -0.0761 -0.0894 0.1294 -0.1373 0.1349 0.1694 0.1961 0.1247 -0.1216 0.1553 0.1671 -0.2494 -0.1443 0.1059 -0.1153 -0.1161 -0.1090 0.1710 0.1216 0.1027 0.1404 0.1757 -0.1608 -0.1663 -0.1741 -0.1216 -0.2761 -0.1192 0.1467 -0.1388 0.1576 0.1733 -0.1631 0.1247 0.1890 0.0635 -0.1780 -0.1271 -0.0878 -0.1537 0.2965 -0.1992 0.1176 -0.1271 0.2690 0.1945 0.1318 -0.1506 -0.1090 0.1208 -0.1569 -0.1067 0.1043 0.1333 -0.1325 -0.1239 -0.1992 -0.0776 0.1137 -0.1098 -0.1247 -0.0941 -0.1129 -0.1953 -0.0698 0.2502 -0.1349 -0.0878 -0.1263 0.1122 0.1608 0.1616 0.1553 0.1600 0.0902 -0.2071 0.1286 -0.1067 0.1231 0.1365 0.1396 -0.2251 -0.1380 0.1757 -0.2102 0.0925 0.1122 -0.0949 -0.2212 -0.1443 0.1616 -0.1373 0.1231 -0.1239 -0.2471 -0.1663 0.1529 0.1004 0.1616 -0.2157 0.1851 0.1553 -0.2439 0.1780 0.1294 -0.1749 0.1569 -0.1506 -0.1475 0.1475 0.1545 -0.1184 0.1592 -0.1953 -0.2227 0.1184 -0.1537 0.1271 0.1835 0.1294 -0.2118 0.2094 -0.1506 -0.1969 0.1749 0.0753 0.1451 -0.1255 -0.1835 0.2337 0.1655 -0.0949 0.1459 -0.1443 0.1192 -0.1804 -0.1827 0.1255 -0.1255 -0.1710 0.1671 0.2620 -0.0902 0.1318 0.1161 -0.1553 0.1812 -0.2400 -0.0957 0.1208 0.1082 -0.2298 0.1882 0.0996 0.0824 -0.0933 -0.1388 0.1451 0.2486 -0.1796 -0.1537 -0.1467 -0.1639 -0.1263 -0.1655 0.1412 -0.2753 0.2690 -0.1271 0.0776 0.2165 -0.1749 0.1388 -0.1200 -0.0965 -0.1365 0.1725 -0.1106 -0.1718 0.1467 0.1404 -0.2306 0.1671 -0.1208 -0.0855 0.1263 -0.1082 -0.1741 -0.1553 0.2251 -0.1757 0.1443 -0.1106 0.1522 -0.1827 -0.1749 -0.1239 0.1569 -0.2047 0.2008 0.0980 -0.1200 -0.1388 -0.1365 0.2322 0.1043 0.1310 -0.1718 0.1694 -0.1655 -0.2102 0.2557 -0.2024 -0.1184 0.0973 0.1420 0.1278 -0.1004 -0.0831 0.1012 0.1051 0.0886 -0.1710 -0.1012 0.1631 0.1569 -0.1271 -0.0957 -0.1616 0.1067 -0.1482 -0.1145 0.1098 0.0847 -0.1710 0.1184 0.1145 -0.1686 0.1247 -0.0996 -0.1694 0.2016 -0.1412 0.1373 -0.1467 0.1882 -0.1561 0.1294 0.1192 -0.1984 0.1843 0.1475 0.1678 -0.0973 -0.2267 -0.1082 0.2016 -0.2039 -0.2086 0.2659 -0.1875 0.1553 -0.1412 -0.1169 -0.1553 0.1545 0.1302 0.2220 0.1859 -0.2722 -0.1325 -0.0949 0.0965 -0.1176 0.1694 -0.1725 0.1106 -0.1914 -0.0949 0.1388 0.1608 -0.1082 -0.1506 -0.1122 0.1757 0.1027 -0.1812 -0.1333 0.1231 -0.1098 -0.1239 0.1051 -0.0784 -0.0941 -0.2165 0.1341 -0.1216 0.1388 0.1349 0.1200 0.1318 -0.0933 0.3349 -0.1286 -0.1427 -0.2690 0.1733 0.1514 0.1365 0.0886 0.1961 -0.1255 0.2416 -0.2424 0.1953 -0.1678 -0.1890 -0.1020 0.1427 0.1075 0.0831 0.0784 0.1984 0.1318 0.1498 0.1780 0.1443 -0.1192 -0.0957 0.1302 0.2298 -0.0941 0.1467 -0.1153 -0.1271 0.2212 -0.1522 -0.1341 0.1020 -0.1922 0.1984 -0.1655 -0.1278 -0.1624 -0.0957 0.2596 0.1302 0.1271 -0.0643 0.1514 -0.0918 -0.1247 -0.2494 -0.2361 -0.0902 -0.2102 0.3176 0.1616 -0.1318 0.1427 -0.0965 0.0894 -0.1522 -0.1271 0.1600 -0.1302 0.1475 0.2392 -0.1247 0.2024 0.1176 0.1294 0.1176 0.1639 0.1655 0.1302 0.1224 0.1663 0.2612 0.1090 -0.1710 -0.1467 0.1490 -0.1420 0.2165 0.1020 -0.1247 0.1035 0.1169 -0.2314 0.1129 0.1694 -0.1529 0.1490 -0.1216 -0.1569 -0.1373 -0.1804 0.1788 -0.1859 0.1467 -0.1420 0.0784 -0.1106 0.1702 0.1420 -0.1365 0.1631 -0.2729 0.2118 -0.1459 -0.2118 0.1812 0.1749 0.0941 -0.2337 -0.1710 -0.1090 0.2769 0.1004 -0.1153 0.1310 0.1145 -0.1200 0.0980 0.2314 0.1984 -0.1349 -0.1820 0.2094 -0.1286 0.1678 0.1506 -0.1184 -0.1420 -0.1192 0.2329 -0.1388 0.1161 -0.1576 -0.1161 -0.2078 -0.1725 0.1067 -0.1075 0.1804 -0.2525 -0.2329 0.1388 0.0871 -0.1169 0.2039 -0.1820 -0.1576 -0.1349 -0.0824 -0.1498 0.0769 -0.1914 0.1702 0.1114 -0.1427 0.1639 -0.2235 -0.1247 0.2384 0.2337 -0.1396 -0.1169 0.2173 -0.1271 -0.1796 0.0973 -0.1569 0.1192 0.1247 0.1224 -0.1992 0.1255 -0.1145 0.1702 -0.1545 0.1145 -0.1608 0.1600 -0.1459 -0.2392 -0.1035 0.1075 -0.1475 -0.1059 0.1741 0.0824 0.1678 -0.1545 -0.2078 0.2000 0.2808 -0.2227 -0.1678 -0.1678 -0.1027 -0.0894 0.1427 -0.2212 0.1561 0.1333 -0.1271 0.0965 0.1459 -0.1239 0.1718 0.1420 0.0714 -0.1686 0.1153 0.1498 -0.1624 -0.2345 -0.1224 0.1796 -0.0878 0.1153 -0.1459 -0.1702 0.1075 0.2949 -0.1749 -0.0839 0.1129 0.2714 -0.1780 0.1835 -0.0855 -0.1600 0.1059 0.1671 0.1341 -0.1490 0.1694 0.1176 0.1576 -0.1663 0.2204 -0.1694 -0.1098" HIT_INDICES="3 5 9 11 13 14 19 20 25 26 27 28 33 35 40 51 53 54 57 58 60 64 65 69 72 73 74 75 76 79 82 88 90 91 94 95 96 97 104 105 107 108 109 112 115 116 117 118 119 120 122" ES_PROFILE="-0.0204 -0.0141 -0.0345 -0.0282 -0.0220 -0.0024 -0.0361 -0.0165 -0.0502 -0.0306 -0.0110 0.0086 -0.0251 -0.0188 -0.0525 -0.1663 -0.1600 -0.1404 -0.1475 -0.1278 -0.1216 -0.1420 -0.1224 -0.1427 -0.1498 -0.1302 -0.1106 -0.0910 -0.0714 -0.0784 -0.0855 -0.1325 -0.1263 -0.1067 -0.1137 -0.0941 -0.0745 -0.0549 -0.1153 -0.0957 -0.0894 -0.0698 -0.0502 -0.0573 -0.0643 -0.0447 -0.0251 -0.0055 0.0141 0.0337 0.0400" RANK_AT_ES="50.0000" RANK_SCORE_AT_ES="1.7300"/>
  <DTG RANKED_LIST="SexDevelopmentGenesPRL_remapped.rnk" TEMPLATE="na_as_pre_ranked" GENESET="gene_sets.gmt#HP_FINGER_CLINODACTYLY" ES="-0.2020" NES="-1.2319" NP="0.2057" FDR="0.6588" FWER="1.0000" CHIP="ftp.broadinstitute.org://pub/gsea/annotations_versioned/Human_Gene_Symbol_with_Remapping_MSigDB.v7.5.1.chip" RND_ES="0.1816 0.1637 0.0818 0.2679 0.1829 -0.1771 -0.1816 0.2142 0.1049 0.1381 -0.1579 0.1029 -0.1106 0.1726 -0.2871 0.1202 0.1886 -0.1777 -0.1483 -0.1445 -0.2020 -0.1381 0.1471 0.3434 -0.1317 -0.1848 -0.1656 0.1189 -0.2711 0.1093 -0.1349 -0.2123 -0.1157 -0.1368 0.2097 0.0985 0.1061 0.1560 0.1189 -0.2564 0.1343 0.1106 -0.1253 0.1752 -0.2583 -0.1573 -0.1234 0.1151 0.2526 0.1304 0.1784 0.1093 -0.1560 -0.1292 0.1509 0.2839 -0.1202 -0.1413 0.2174 0.2327 -0.1317 -0.1682 0.1515 -0.0793 0.1151 0.0806 -0.1880 0.1873 0.1004 -0.1758 0.1464 -0.2711 0.1630 0.1221 -0.1541 -0.2187 0.1260 -0.1752 -0.1777 -0.1362 0.1726 0.1598 -0.2609 0.1240 0.1138 -0.1247 -0.1324 -0.1854 -0.2161 -0.0780 0.1055 0.1854 0.1234 -0.1042 0.1247 0.1925 -0.1579 0.2468 0.2698 0.1739 0.1694 -0.1905 0.1809 0.2161 0.2238 -0.1400 0.2033 0.1477 0.3114 -0.1509 0.1509 -0.1912 0.2206 0.2391 0.1605 -0.1618 -0.2033 0.1151 0.1624 -0.0902 0.1349 0.1240 0.1861 -0.2276 0.1253 -0.3088 -0.1739 0.1694 -0.1324 0.1183 -0.1854 0.1944 0.1381 -0.1125 -0.1074 -0.2238 -0.1074 0.1605 -0.3012 0.0844 -0.2270 -0.1784 0.0870 0.1739 -0.1017 -0.1311 -0.0914 0.1298 -0.2749 0.1483 0.1758 -0.1854 0.2199 -0.2404 -0.1707 -0.1566 -0.1880 -0.1292 -0.1042 -0.1228 0.1183 0.2104 -0.1803 -0.2653 -0.2276 0.1029 0.1010 -0.2097 0.1061 0.1445 -0.3939 0.1803 0.1355 0.3063 0.1260 0.1145 0.1125 0.1873 0.1221 0.2679 -0.0793 0.1432 0.1087 0.2596 -0.2078 0.1522 0.2193 -0.2749 -0.1215 0.1912 0.2379 0.1777 0.1298 -0.2059 0.2065 -0.1547 -0.1381 0.3075 0.1221 -0.1247 0.1598 -0.2193 0.1119 0.2238 -0.0940 0.1848 -0.2621 0.1113 -0.1081 -0.0985 0.1362 0.1816 -0.1061 -0.1797 -0.1535 0.2263 0.1068 0.1272 -0.0921 0.1618 0.1189 -0.1426 0.0863 0.1413 0.1087 -0.2219 -0.0908 0.1586 0.1215 -0.1464 0.1573 0.1701 0.0934 0.2692 -0.1637 0.1541 -0.2276 -0.1087 0.1515 0.2289 0.2065 -0.1650 -0.1017 -0.1899 0.1867 0.2545 0.0882 0.2359 -0.2526 -0.1963 0.1598 -0.2059 -0.1292 -0.1560 -0.0908 0.1490 0.2334 0.1982 -0.1618 0.1803 -0.1247 -0.1752 0.2008 0.1061 0.1336 -0.1880 0.1368 0.1752 0.1260 -0.1509 0.1336 0.1969 -0.1656 -0.2916 -0.1368 -0.1637 -0.1765 -0.1618 0.1566 0.1854 0.1522 -0.1036 -0.0934 -0.2455 0.1387 0.1419 0.1093 0.1247 0.2072 0.1822 0.1937 -0.1317 -0.1464 0.1554 0.1413 0.1535 -0.1496 0.1074 -0.1490 0.1765 -0.1304 0.1624 0.1867 -0.1905 -0.1221 0.2391 -0.2283 0.1004 0.1355 -0.1624 -0.1349 0.0940 -0.1790 0.1228 -0.1368 0.1790 0.1387 0.2973 0.1202 0.1208 -0.1432 0.2276 -0.2321 0.1739 -0.2174 -0.2449 0.1426 -0.1106 -0.1343 -0.2193 0.1375 0.1324 -0.2321 -0.1387 -0.1586 0.1298 -0.1311 0.2168 0.1669 -0.2634 0.1816 -0.1816 0.2027 0.1912 -0.1375 0.1324 -0.1937 -0.2033 0.2538 -0.1266 0.1522 -0.1362 0.2295 0.1746 0.1113 0.2487 0.1432 -0.2084 -0.1573 0.2660 -0.1688 -0.1285 -0.1976 0.1752 -0.1624 -0.0857 -0.1413 0.1803 0.1298 0.1113 0.1445 0.1790 -0.1113 -0.1266 0.1151 -0.1656 -0.1605 -0.1375 0.2116 -0.1976 -0.0876 0.1803 0.1215 -0.1202 0.1861 0.1394 -0.1362 -0.1982 -0.2270 0.1560 0.2366 -0.1330 -0.1618 -0.1164 0.1618 0.2321 -0.1221 0.1835 0.2295 0.1042 -0.1803 0.1362 -0.1490 -0.1362 -0.1682 0.1803 -0.1432 0.1925 -0.1419 -0.1758 0.1969 0.1247 -0.1215 0.1138 -0.2155 0.1541 -0.1522 0.1662 -0.1119 -0.1611 0.1432 0.0959 0.1164 0.1490 0.1624 -0.0921 0.1215 -0.0972 -0.1004 -0.2820 -0.1701 -0.1266 0.1324 -0.1816 -0.1809 0.2072 0.1803 -0.2506 -0.0959 -0.1701 0.2129 -0.3779 -0.1074 -0.1202 0.0959 0.1170 -0.1995 -0.1547 0.1298 -0.2084 0.1560 -0.1535 -0.3050 0.1694 -0.1771 0.2142 -0.1368 -0.2315 -0.2084 -0.2698 0.1439 -0.1196 -0.1515 0.1598 -0.1624 -0.2519 0.1560 -0.1260 0.1292 -0.2168 -0.1260 0.2839 -0.1630 0.1010 -0.1988 -0.1093 0.1304 0.1413 -0.0652 0.1624 0.1503 -0.1138 -0.1343 0.1726 0.1867 -0.2020 0.2244 -0.1196 -0.2104 -0.1036 -0.1471 -0.1483 0.2602 0.2532 -0.1611 0.1400 0.1023 -0.1407 -0.1240 -0.2315 0.1611 0.1835 0.1733 -0.1714 -0.1886 0.1739 0.1854 0.1662 0.1637 -0.1905 -0.1400 0.0863 -0.2065 -0.0767 -0.1714 -0.0876 0.2903 0.2372 0.1451 0.1317 -0.1266 0.2168 0.2941 -0.1170 -0.1733 0.0965 -0.1995 -0.1068 0.1208 -0.1925 -0.2564 0.1694 0.1240 0.1458 -0.2577 0.1726 -0.1400 -0.1586 -0.3350 -0.0972 0.2020 -0.2123 0.1483 0.1419 0.1688 -0.0870 0.1867 -0.1298 -0.1432 -0.2142 0.0985 -0.1637 0.3689 0.1624 -0.1157 -0.2551 -0.1586 -0.1861 0.1630 0.1477 -0.2001 0.1547 -0.1439 0.1138 -0.1119 0.1752 -0.2193 0.1432 0.2283 -0.1279 0.1918 -0.1483 -0.1100 -0.1081 -0.1720 0.1413 0.1650 -0.1445 -0.1407 0.1522 -0.1490 0.1515 0.1918 -0.1451 -0.1298 -0.1464 -0.1490 0.0825 0.3210 0.1643 -0.1100 -0.2199 0.2698 0.1132 0.1145 0.2794 -0.2596 0.1349 0.2040 -0.1905 -0.1266 -0.2551 -0.2404 -0.2436 0.1471 -0.1228 0.1586 0.1905 -0.1496 -0.1618 0.1758 0.1029 -0.1247 0.1145 0.1215 0.1809 0.1336 -0.1202 0.1605 -0.1765 -0.1247 0.1234 0.1694 -0.1228 0.1176 -0.1477 0.2602 -0.1189 0.1547 -0.1931 0.1036 -0.1752 -0.1336 0.1682 -0.1688 0.2513 0.2046 0.2257 0.4124 -0.0831 0.1113 -0.1125 0.2046 0.1419 0.1957 -0.1816 -0.0953 0.1592 -0.1848 -0.1809 -0.2161 -0.1528 -0.2148 0.2628 0.1867 -0.1234 0.1662 0.0742 -0.1701 -0.1343 0.1701 -0.1125 -0.1931 -0.1503 -0.1707 -0.1662 -0.1912 -0.1541 -0.1464 0.1605 -0.1611 0.1509 0.2091 0.1074 0.0799 -0.1931 0.1624 0.1682 0.2155 -0.1093 0.2084 0.1790 0.1119 -0.1771 0.2040 -0.1234 -0.2609 0.1253 0.1611 -0.2148 -0.0908 -0.1368 0.1068 0.2500 -0.1272 0.1343 -0.1324 0.1816 -0.0978 0.1400 -0.1746 0.1464 -0.1387 -0.1221 -0.1931 -0.1106 0.1880 0.1566 0.1330 -0.1624 -0.1400 0.1618 -0.1119 0.1777 0.0863 -0.1298 0.1880 -0.1509 -0.1841 -0.1944 0.1260 -0.1394 0.2020 0.1496 -0.1682 0.1726 0.1573 -0.2391 0.1854 0.1515 -0.2455 0.1145 0.1387 0.3254 0.1010 0.1164 0.1228 0.1662 -0.1145 0.1176 -0.2321 0.0965 -0.1739 0.1637 0.1387 -0.1931 0.1912 0.1266 0.1157 -0.1381 0.1522 0.0972 0.1445 0.1298 -0.2308 -0.1260 0.1183 -0.1726 -0.1036 0.1017 -0.1260 0.1835 -0.1957 -0.2347 0.1119 -0.1554 -0.1496 0.1586 0.1630 -0.1368 -0.2104 0.1714 0.2334 0.2008 -0.0914 0.2020 -0.1368 0.1413 -0.1554 -0.1733 0.1042 -0.0818 0.2353 0.1893 -0.1074 0.3165 0.1157 0.1061 0.2449 -0.1375 0.1586 -0.1445 -0.1087 0.3472 -0.0780 0.1515 0.1662 0.1662 0.1234 -0.1720 -0.1279 0.1912 0.1324 0.1100 -0.0857 0.2788 0.1106 -0.0831 0.1535 0.1036 0.3312 -0.3069 -0.1656 0.1279 -0.1490 -0.0927 0.2014 0.1228 0.1477 -0.1528 0.1240 0.0965 -0.2193 0.1419 0.1765 0.1400 0.1912 -0.2660 0.2404 -0.1368 -0.1777 0.1688 -0.1566 0.2481 -0.1215 -0.1445 0.2500 -0.1304 -0.1253 0.1662 -0.1426 -0.2199 0.1873 -0.1298 -0.1893 0.1797 0.1471 0.2033 -0.1886 0.2052 -0.2302 0.2462 -0.0985 -0.1752 -0.1752 0.3088 -0.0818 -0.1170 0.1573 -0.1758 -0.1272 0.2052 0.3012 0.1669 0.1547 0.1829 -0.1279 -0.1279 0.1554 0.1483 0.1918 0.1355 -0.1982 0.2462 0.2059 0.1509 0.1387 -0.1643 -0.1247 -0.1746 -0.2052 0.1873 -0.1656 -0.1183 0.1170 0.1113 -0.1784 -0.1771 -0.0927 -0.1451 0.1387 -0.1324 -0.1100 -0.1822 0.1957 -0.1758 0.1387 -0.0921 -0.1145 0.1611 -0.1074 -0.1618 0.1912 -0.2577 -0.2257 -0.1157 -0.1912 0.1279 -0.1343 0.1957 -0.1541 -0.1541 0.2199 -0.1701 -0.2551 -0.2513 -0.1471 0.2621 0.1944 -0.2052 0.1618 0.0889 0.3721 0.1912 -0.2653 -0.1304 -0.2570 -0.0754 -0.1803 0.1049 0.1355 0.1535 -0.2852 0.2270 0.1240 -0.2737 -0.1515 -0.1752 -0.1119 0.2359 0.1752 0.0959 0.1234 0.1554 -0.2653 -0.1963 -0.1682 0.1586 -0.0978 -0.1803 0.1809 0.3191 0.0972 -0.1528 0.2321 0.1183 0.1509 0.1809 0.1138 0.1426 -0.1068 -0.2168 0.1630 0.1260 -0.1285 0.1419 0.0850 -0.1119 -0.1183 -0.1400 -0.2116 0.1304 -0.2730 -0.0876 -0.1886 -0.1004 -0.2762 -0.1387 0.1311 0.1624 -0.3472 -0.1023 -0.1643 -0.1387 0.0889 -0.2116 -0.1355 0.0997 0.2033 -0.1912 -0.1132 -0.1375 -0.1477 -0.1880 -0.1586 0.2142 -0.1464 -0.2193 0.1202 -0.1854" HIT_INDICES="15 17 20 25 27 28 31 33 37 38 39 52 53 54 59 60 61 64 75 89 91 95 96 97 101 105 106 109 110 115 116 118 119 120" ES_PROFILE="-0.1336 -0.1151 -0.1074 -0.1215 -0.1029 -0.0735 -0.0659 -0.0473 -0.0505 -0.0211 0.0083 -0.0927 -0.0633 -0.0339 -0.0480 -0.0185 0.0109 0.0185 -0.0607 -0.1726 -0.1541 -0.1573 -0.1279 -0.0985 -0.1017 -0.1049 -0.0754 -0.0678 -0.0384 -0.0524 -0.0230 -0.0045 0.0249 0.0543" RANK_AT_ES="88.0000" RANK_SCORE_AT_ES="-0.4800"/>
  <DTG RANKED_LIST="SexDevelopmentGenesPRL_remapped.rnk" TEMPLATE="na_as_pre_ranked" GENESET="gene_sets.gmt#GOBP_POSITIVE_REGULATION_OF_CELLULAR_BIOSYNTHETIC_PROCESS" ES="-0.2040" NES="-1.2306" NP="0.2036" FDR="0.6579" FWER="1.0000" CHIP="ftp.broadinstitute.org://pub/gsea/annotations_versioned/Human_Gene_Symbol_with_Remapping_MSigDB.v7.5.1.chip" RND_ES="-0.2928 -0.1777 0.1925 -0.1464 0.1829 0.1304 -0.1611 0.1598 0.1669 0.1355 -0.1598 0.2168 0.1061 -0.1183 -0.1963 0.1598 0.1483 0.1522 -0.1087 -0.1873 -0.1189 -0.2238 0.2270 0.2302 -0.1682 0.0997 0.1490 -0.1375 0.1605 -0.1055 -0.2449 -0.2033 0.1189 0.1228 0.1746 -0.1650 -0.1151 -0.1554 -0.1074 -0.2199 0.0997 -0.2123 -0.1637 0.1822 0.2091 -0.1445 -0.1202 0.1279 -0.2238 -0.1260 -0.2225 -0.2858 0.1228 -0.2513 0.1509 -0.1464 0.1496 0.2148 0.1535 0.1029 0.1899 -0.1816 -0.1560 -0.1522 0.1886 -0.1822 0.1272 0.1777 -0.1522 0.1988 -0.1138 0.1451 0.1419 -0.1202 -0.1483 -0.1394 0.2462 -0.1931 0.1439 0.0927 0.1637 -0.1055 0.2225 -0.1240 -0.1151 0.1886 -0.2372 -0.1969 -0.1132 0.2244 0.1093 -0.1138 -0.1515 -0.1400 -0.2494 -0.1777 0.2794 -0.1087 -0.1451 0.1407 -0.2052 0.1298 0.2251 -0.1176 0.1618 -0.1515 -0.1183 0.1624 -0.1950 -0.2263 -0.2123 -0.0934 0.1893 -0.1509 -0.1624 -0.1592 -0.1362 -0.1873 -0.0908 0.1260 -0.0934 -0.2404 -0.1125 0.1068 0.1464 0.1893 0.1803 0.1969 0.2679 -0.1605 0.2340 -0.2417 0.0953 0.1093 -0.1528 0.1650 -0.1260 -0.1893 -0.3024 0.1285 -0.1304 0.1375 -0.1477 0.1419 -0.1451 -0.0780 0.1688 0.2187 -0.2110 0.1490 -0.0965 -0.2110 0.1330 -0.1477 -0.2283 -0.1125 0.1886 -0.2289 -0.2193 0.1841 0.1311 -0.2807 0.2283 0.2193 0.1151 0.1899 -0.1630 -0.3747 -0.1292 -0.1573 -0.1061 -0.2692 -0.2091 -0.1183 0.1957 0.2040 -0.2276 0.1368 -0.2653 0.1029 0.2941 0.2238 0.1662 -0.1343 0.1381 0.1036 0.1854 0.1087 0.1515 0.1515 -0.2027 0.3395 -0.1969 -0.1125 -0.1311 -0.4463 0.1451 0.1541 0.0863 0.1816 0.2206 -0.2442 0.3734 0.1400 0.1918 0.2052 0.1208 0.1464 0.1029 0.1311 -0.1017 0.2263 -0.1017 0.1439 0.1394 0.1566 0.1272 0.1445 -0.1151 -0.1848 -0.1777 0.1592 -0.1419 -0.1419 0.1797 0.1279 0.1969 0.1650 -0.1560 0.1509 0.1451 0.1496 0.1605 -0.1049 0.2059 -0.1969 0.2283 -0.1061 -0.2519 0.1841 0.1752 -0.1535 -0.0812 0.1247 0.0940 0.1746 -0.1132 -0.1279 -0.1477 0.2136 0.1029 0.1106 0.1324 -0.1662 0.1503 -0.1662 -0.2219 0.1490 0.1746 -0.2845 0.1017 0.1650 -0.1650 0.1215 -0.1777 -0.1931 0.1656 -0.1419 -0.1541 0.1803 -0.0806 0.1202 0.1835 -0.1880 0.1157 0.1624 0.2257 -0.2187 0.1189 0.1292 0.2698 -0.1157 0.0934 -0.2270 -0.2462 0.1605 -0.1304 -0.3197 0.1541 0.1509 -0.2110 -0.1829 -0.1202 -0.1714 -0.1586 0.2129 -0.1643 0.1343 0.2257 0.1509 0.2379 0.1963 0.2615 0.1733 0.2148 0.1330 0.1592 0.1797 -0.2321 -0.2430 0.1573 -0.1726 0.1509 -0.1221 -0.2455 0.1490 -0.0691 -0.1336 -0.1682 -0.1522 -0.1093 0.1368 -0.1471 -0.1451 0.1202 0.0863 0.1733 -0.1189 -0.1183 0.1822 -0.1132 -0.1368 0.1566 0.1170 0.1061 -0.1988 -0.1701 -0.1119 0.1765 -0.1944 0.1822 0.2129 -0.1304 -0.2065 0.3024 0.2033 -0.1260 0.1266 -0.2206 -0.1324 -0.1471 0.1260 0.2148 -0.1221 0.1368 0.1931 -0.2801 0.2270 -0.1733 -0.2065 0.2487 -0.1355 0.1803 -0.1343 0.1752 0.1234 0.2442 -0.1528 0.1298 -0.1132 0.1464 -0.2455 -0.2359 -0.1349 0.1809 -0.0972 0.1234 0.1266 0.1336 0.1164 0.1522 0.1944 0.1496 0.1598 0.1387 0.1650 -0.2992 0.1113 -0.1669 -0.2487 0.1982 -0.1023 -0.2065 -0.1483 0.1746 0.1624 -0.1899 0.1138 0.1113 -0.2366 -0.1196 0.1726 -0.1068 -0.1592 -0.1541 -0.1490 -0.1221 -0.1733 -0.1336 -0.1822 0.1400 -0.1605 -0.1797 0.1400 0.0889 -0.1605 -0.1579 0.1611 -0.1413 -0.1240 0.2072 -0.1573 -0.1119 0.1873 -0.1803 -0.2302 -0.2263 -0.1375 -0.1157 0.1157 -0.1138 -0.1618 -0.0780 0.2436 0.2072 0.0978 0.1279 -0.1739 -0.1560 -0.1311 0.1272 -0.1176 0.1720 0.1586 0.1432 0.1535 -0.2174 0.2666 0.1650 0.1170 -0.0870 -0.1157 0.1931 0.1157 -0.1407 -0.1157 0.1733 -0.0786 -0.1081 -0.2040 0.1630 0.1413 0.1618 -0.1343 -0.0914 -0.1234 -0.1004 0.1355 0.1592 -0.2231 -0.1944 0.1260 0.1784 -0.1522 -0.1145 0.2423 -0.1624 0.0735 0.1988 0.1432 -0.1189 -0.0965 0.1803 0.1496 -0.1324 0.1324 -0.2967 -0.2398 0.1592 0.1733 -0.2404 -0.2500 -0.1944 -0.1694 -0.2334 0.2545 0.1304 0.2104 -0.1656 0.1355 0.1279 0.2078 0.1944 -0.1515 -0.1349 0.1298 0.1893 0.1905 -0.2161 -0.2813 -0.2705 0.1586 0.1944 -0.1368 -0.2136 0.2820 0.1362 0.1483 0.2788 0.1125 -0.2679 0.2212 -0.1215 -0.1483 0.2673 -0.1170 -0.1375 0.2027 0.1170 -0.1247 -0.1624 -0.1439 -0.1464 0.1566 -0.1662 0.1899 0.2928 -0.1432 -0.1528 0.0934 -0.2334 0.1503 -0.1234 -0.1937 0.1586 -0.2238 -0.1439 -0.1496 -0.1343 -0.1311 -0.1087 -0.2410 -0.2116 0.1343 -0.1630 0.1477 0.1554 0.1528 -0.1413 -0.1253 -0.1119 -0.1496 0.1272 -0.1605 0.0870 -0.0934 -0.1119 0.2462 -0.1554 -0.1816 0.1292 0.1407 0.1196 -0.1790 -0.1905 -0.1637 0.1554 -0.1611 0.1189 -0.1471 -0.1093 0.1311 -0.1432 0.1125 0.2551 0.1573 -0.1343 0.1528 -0.1688 0.2315 0.1432 0.2014 0.1228 -0.2180 0.3465 -0.1304 0.1221 0.1145 -0.3478 -0.1637 -0.3075 0.1138 0.2199 0.2078 -0.1189 -0.1816 0.1496 -0.2398 -0.1017 0.1669 -0.1650 0.1125 -0.1125 0.2161 0.1074 0.1221 0.1726 -0.1547 -0.2020 0.1292 0.1554 -0.1669 0.1630 -0.1343 -0.1925 -0.1087 -0.1451 -0.1758 -0.1746 -0.1483 -0.2008 -0.1381 0.1937 0.1586 -0.2084 0.0953 0.1726 0.2040 0.0991 0.1739 -0.1247 0.1407 0.1496 0.1995 0.1739 -0.1867 -0.1432 0.1861 0.2136 -0.1720 -0.1829 -0.1554 -0.2353 0.1714 0.1272 -0.1605 0.2455 -0.1368 0.1605 0.1017 0.2161 0.1611 -0.2391 -0.1893 0.1995 -0.1682 0.1093 -0.2046 0.2679 -0.0959 -0.1196 0.2123 0.1733 -0.2315 -0.1343 0.0889 0.1439 0.1432 -0.1183 0.1292 -0.2199 0.1618 -0.1375 -0.1733 0.2270 0.1944 0.0997 0.1049 0.4035 -0.1503 -0.2180 -0.1752 -0.1042 0.2315 0.1106 -0.1324 -0.1145 0.1803 -0.0985 0.1106 0.0940 0.1471 -0.1343 -0.1458 0.1554 0.1746 -0.1413 0.1905 0.1611 0.1145 0.2647 0.1260 -0.0799 -0.1586 -0.1471 0.1944 -0.1758 -0.1355 0.3593 -0.2807 0.1138 0.1029 -0.1081 0.1458 0.1196 -0.1650 0.1688 -0.1637 0.0953 -0.2225 -0.2180 -0.1113 0.1598 0.2295 -0.1893 0.1068 0.2193 -0.2020 0.1036 -0.1803 0.1701 0.1579 0.1400 0.1253 0.1560 -0.1419 -0.1765 0.2692 0.1925 0.2206 -0.1394 0.1087 0.1292 0.1790 -0.2040 -0.2430 -0.2353 -0.1605 -0.1343 0.1387 0.1586 0.1113 0.0991 -0.1279 0.1010 -0.1400 -0.1439 -0.1387 -0.1893 0.1976 0.2052 -0.0997 -0.1611 0.1202 -0.1618 -0.2347 0.2046 -0.1093 -0.1509 0.2257 -0.1739 -0.1739 0.1387 0.1752 -0.1541 0.1886 0.1848 -0.3779 0.1228 0.1125 0.1630 0.1183 -0.1694 -0.1803 -0.1304 0.1573 0.2193 0.1464 -0.3043 -0.1854 -0.2500 0.1528 -0.1266 0.1528 0.2219 -0.1586 -0.0914 -0.1560 -0.1010 0.1017 0.1765 -0.2379 -0.0914 -0.2091 0.1176 0.1803 0.1995 0.1912 0.1624 -0.2327 -0.1765 0.1189 -0.2545 0.1311 0.2110 -0.1777 0.1771 -0.1758 0.1029 0.1905 -0.1208 -0.0978 0.2168 -0.0799 -0.3050 0.2270 -0.2020 -0.1343 0.1304 -0.0921 -0.2231 0.1292 0.1560 -0.1483 -0.1509 -0.2078 0.1196 0.1381 -0.1560 -0.1279 0.2148 0.1183 0.1848 -0.1784 0.1496 -0.1944 0.1746 -0.2372 -0.2097 -0.1630 0.2084 0.1573 0.0902 0.1937 -0.1477 0.2104 0.1899 0.1739 -0.1061 -0.2551 -0.1029 0.1662 0.1471 -0.1899 -0.1464 -0.1976 -0.1771 0.1944 -0.1618 -0.1253 -0.1579 -0.1886 0.1854 -0.1899 0.1682 -0.1656 -0.1937 0.1483 -0.0908 -0.1918 -0.1758 0.2129 0.0953 -0.1957 0.1336 0.1349 -0.1630 0.1451 -0.1445 -0.2212 -0.1873 0.1771 0.2398 0.0831 -0.1893 0.2219 -0.2001 0.1330 -0.0953 -0.2231 -0.0985 -0.1675 -0.1349 -0.1176 0.1547 -0.1496 0.2040 0.1451 -0.1963 0.1899 0.1138 -0.1419 -0.1790 -0.1592 0.1573 -0.0908 0.1509 -0.2072 -0.1848 0.1349 0.1899 -0.1522 0.1714 0.1087 -0.1835 -0.1279 -0.1816 -0.1362 0.1541 0.1292 0.1445 -0.1477 -0.1784 0.2174 0.1074 -0.1560 0.2487 -0.1151 0.1682 0.1752 0.1234 -0.1368 -0.1362 -0.0825 0.1925 -0.1451 0.1477 -0.1407 0.1650 -0.1765 0.0985 0.1515 0.1560 -0.1643 -0.1790 0.2136 -0.0882 -0.1189 0.1867 -0.0965 -0.1419 -0.1931 0.1605 -0.1669 -0.1822 -0.1771 -0.1758 -0.1579 0.2986 0.0978 -0.1963 -0.1202 -0.1637 0.1746 -0.1547 -0.1605 -0.1503 0.2231 0.1637 -0.1208 0.1771 -0.2283 -0.1944 -0.1407 0.2110 -0.1375 0.1905 0.1496 0.1426 0.1854" HIT_INDICES="1 5 16 18 20 27 28 29 31 33 41 44 50 59 60 61 62 63 70 74 82 89 91 104 105 106 107 108 112 113 115 116 122 125" ES_PROFILE="0.0185 0.0153 -0.0639 -0.0454 -0.0269 -0.0627 -0.0332 -0.0038 0.0147 0.0332 -0.0134 -0.0058 -0.0307 -0.0882 -0.0588 -0.0294 -0.0000 0.0294 -0.0064 -0.0096 -0.0563 -0.0921 -0.0735 -0.1746 -0.1451 -0.1157 -0.0863 -0.0569 -0.0601 -0.0307 -0.0121 0.0173 -0.0077 -0.0000" RANK_AT_ES="103.0000" RANK_SCORE_AT_ES="-2.4100"/>
  <DTG RANKED_LIST="SexDevelopmentGenesPRL_remapped.rnk" TEMPLATE="na_as_pre_ranked" GENESET="gene_sets.gmt#HP_ABNORMALITY_OF_THE_ANUS" ES="-0.2108" NES="-1.2298" NP="0.2065" FDR="0.6556" FWER="1.0000" CHIP="ftp.broadinstitute.org://pub/gsea/annotations_versioned/Human_Gene_Symbol_with_Remapping_MSigDB.v7.5.1.chip" RND_ES="-0.1709 -0.1509 -0.0898 -0.1124 -0.0838 -0.2187 -0.1543 -0.2826 0.1004 -0.1868 -0.1303 0.1443 0.1955 0.1290 0.1609 -0.1130 0.1390 0.1529 -0.2247 0.1922 0.2267 -0.2187 -0.1436 -0.2566 0.2593 0.2487 -0.1283 -0.1330 0.2314 0.1303 0.1443 0.1782 0.3305 0.1695 -0.1004 0.1702 -0.2241 0.1104 0.1090 0.1955 0.1902 -0.1842 0.2467 -0.2068 -0.1130 0.1097 -0.1576 0.1157 0.1430 -0.1303 -0.2387 0.2320 -0.2081 -0.1190 0.2600 0.1642 -0.2294 -0.2327 -0.0904 0.1529 -0.2799 0.1908 -0.1396 -0.1297 -0.2314 -0.1735 -0.1223 0.1709 0.2646 0.1915 0.1642 0.2360 -0.1961 -0.1749 0.1862 0.1396 0.1330 -0.1895 -0.2440 0.1044 0.1090 0.1363 -0.1709 -0.1709 0.1330 0.1762 -0.1383 -0.1815 0.1695 -0.1017 -0.1197 -0.2061 -0.2261 0.2148 0.1709 -0.1503 0.1749 0.2048 0.1715 0.2001 0.1529 0.2267 -0.1556 0.1995 0.0858 0.1848 0.1423 0.1230 0.1170 0.1689 0.1070 -0.1855 0.1323 0.1190 -0.1642 0.1695 -0.1582 -0.2121 -0.2094 0.1509 -0.2068 -0.2414 -0.1031 -0.1090 0.0811 0.2380 -0.1822 -0.0824 -0.1948 -0.1097 -0.1902 0.1303 0.1456 -0.1609 0.1835 -0.1835 -0.0997 -0.2427 0.2394 -0.1948 -0.2148 0.1636 0.1290 0.2606 0.1636 -0.1396 0.1509 -0.1463 0.2041 -0.1430 0.0957 -0.0871 0.1197 -0.1822 -0.2207 -0.1656 0.1762 0.2287 -0.1556 -0.1722 -0.0911 -0.1503 0.1948 0.1011 -0.1762 -0.2513 -0.1410 0.1170 0.1529 0.1582 -0.1310 0.1636 -0.2247 -0.2493 0.2719 -0.1882 -0.1077 0.1476 0.2154 0.1656 0.1230 -0.1562 -0.1403 -0.1410 -0.2187 0.1430 -0.1017 -0.1709 -0.3211 0.1383 0.1742 0.0938 0.2879 -0.1629 -0.2334 -0.2234 0.1729 0.1749 0.2686 -0.0918 0.1250 0.1303 -0.0977 0.2314 -0.1809 0.1323 -0.1230 -0.1715 -0.1356 -0.0991 0.2340 0.2892 0.1057 -0.1250 -0.1842 0.1682 0.1350 0.1536 -0.2340 0.2121 -0.1336 0.1037 0.1243 0.2168 0.1390 -0.2267 -0.1682 -0.1503 0.2154 0.2055 0.1130 -0.1376 -0.2094 -0.1562 -0.1848 -0.1642 0.1177 0.1656 -0.2134 0.1250 0.1602 -0.2527 0.2673 0.1436 -0.3644 -0.3138 0.1323 -0.1649 0.1416 0.1443 0.1303 0.1197 0.1243 0.2952 -0.1649 -0.1928 -0.1742 0.1828 -0.1536 0.1709 -0.1562 -0.1509 0.2360 -0.1270 -0.1270 -0.1948 0.1044 0.1297 -0.1669 -0.1676 0.1636 -0.0898 -0.1316 -0.1336 0.1084 0.2068 0.1602 0.1104 0.2547 -0.1596 0.1629 0.2234 0.1722 -0.1848 -0.2041 0.1110 0.1456 -0.2540 0.1782 0.2447 -0.1230 0.1164 -0.1316 -0.2434 -0.1130 0.2015 -0.1922 0.1330 -0.1390 0.0864 0.1330 -0.1722 0.2041 -0.2520 0.1124 -0.1230 0.1051 0.1855 0.1449 -0.1310 -0.1682 -0.1403 0.1197 0.1742 0.1356 0.1536 0.1489 -0.1828 -0.1955 0.1715 -0.1862 0.0864 -0.2566 -0.1582 -0.1529 -0.1549 -0.1968 -0.2726 -0.1117 -0.2187 -0.1516 -0.1197 -0.1948 -0.1090 0.2340 0.2473 0.1410 -0.2041 -0.1543 0.1509 -0.1582 -0.0898 0.1589 -0.1496 -0.2281 -0.1190 0.2074 -0.2041 0.1775 -0.1077 -0.1223 -0.1582 0.1223 -0.1669 0.0884 0.1303 0.1516 0.2460 0.1449 0.3118 0.1656 0.2221 -0.1729 -0.1642 -0.1775 -0.1848 -0.1303 0.2374 0.1729 -0.1729 0.1057 0.2055 0.1456 0.2041 0.2367 0.1130 -0.2680 -0.1908 0.1237 0.2048 -0.3098 -0.1835 0.1150 -0.2320 0.1762 0.1190 0.1941 0.1336 -0.1463 -0.1968 0.0964 0.2001 0.1011 -0.1742 -0.1523 0.1283 0.2307 -0.2148 0.1217 -0.2972 0.1722 -0.3677 -0.1642 -0.1902 0.1709 0.2161 -0.2068 0.1503 -0.1489 0.1343 -0.1782 -0.1057 0.1549 -0.1137 -0.1662 0.2846 -0.0911 -0.2513 -0.1649 0.1097 0.1782 -0.1769 0.2134 0.2188 -0.1549 -0.2028 -0.2340 -0.1184 0.1210 0.2660 0.1443 0.2161 0.1848 0.2188 -0.2726 0.1343 -0.1403 0.1350 -0.1416 -0.1250 0.1203 0.1735 0.1868 -0.2241 0.1636 -0.1237 -0.1396 -0.1489 0.1237 0.2640 -0.1915 -0.3504 -0.2394 0.1436 0.2207 -0.2553 0.1729 -0.1137 -0.1403 0.1057 0.1742 -0.1902 -0.2301 -0.1582 -0.1430 -0.1669 0.2134 0.2168 -0.1031 -0.2826 0.2227 -0.1629 0.1383 0.2134 0.1755 -0.1416 -0.1044 -0.1177 -0.1316 0.2420 -0.1217 0.1862 -0.1981 0.1243 -0.1941 0.0818 0.2972 -0.1908 0.1410 -0.1629 0.3045 0.2055 0.2666 -0.2646 -0.2055 0.1449 0.1702 0.3424 0.1476 0.1563 -0.2254 -0.1423 -0.2181 0.2287 0.1596 -0.2214 -0.2081 0.1024 -0.1350 0.1037 0.1509 0.1835 -0.1616 -0.1463 0.1503 0.0798 -0.1576 -0.1177 -0.1516 0.1316 -0.1855 -0.1436 -0.1197 0.1908 0.1529 -0.1516 -0.1842 0.0924 0.1975 0.0858 0.2008 0.1576 -0.2327 0.1609 0.1210 0.1523 -0.2759 0.1981 0.1177 0.0991 0.2048 -0.1682 0.2121 0.1343 0.1356 -0.1855 0.1217 0.1203 -0.1423 0.1742 0.1828 -0.1509 0.1064 0.2101 0.1376 0.1077 0.2380 0.2221 -0.1656 -0.2560 -0.2094 0.1070 0.2347 -0.0818 -0.1536 0.1443 0.2041 0.1955 0.1602 0.2001 -0.2041 -0.1011 -0.1057 -0.1070 -0.1609 0.2168 -0.1370 -0.1769 -0.1483 -0.2320 0.1283 -0.1290 0.0971 -0.2759 -0.1190 0.1722 0.1177 0.1330 0.1031 0.2035 0.1403 0.1709 -0.1237 -0.1024 -0.2573 0.1469 -0.1277 -0.1862 0.1230 -0.2580 0.1410 -0.1882 -0.1070 0.1715 -0.0997 -0.1496 0.0858 -0.1390 -0.0911 -0.1496 -0.2680 0.1995 -0.1596 -0.1955 0.0844 0.3118 0.1709 0.2660 -0.1011 0.1682 -0.1649 0.1436 0.1177 -0.1842 0.0791 -0.1609 -0.2593 0.3039 0.0964 0.1396 -0.1024 0.1935 -0.1815 0.3491 0.1316 0.1935 0.1556 -0.2154 0.1403 0.1217 -0.1243 -0.2048 0.0997 -0.1656 0.1795 0.0991 -0.1616 0.3969 0.2360 0.2972 0.1463 0.1150 -0.2128 0.1536 -0.2334 -0.1875 0.2214 0.1157 0.1855 -0.1503 0.1090 0.1682 0.1642 0.2141 0.2294 0.2347 -0.1250 0.3278 -0.1117 0.2394 -0.1303 0.1496 -0.2134 -0.1237 0.0672 0.1941 -0.1011 0.1084 0.2214 -0.1297 0.2081 0.1310 -0.1536 -0.0745 -0.2606 -0.1237 0.2460 -0.1090 -0.0924 -0.1170 0.1137 -0.1682 0.1556 0.1941 -0.1815 -0.2267 -0.1343 -0.1908 -0.2447 -0.1682 0.1144 0.1177 0.2055 -0.1802 0.3112 -0.2055 -0.1037 0.0758 -0.1842 0.1031 0.1616 -0.1403 0.1323 -0.1523 -0.1629 0.1316 -0.1270 0.1084 -0.1609 -0.1848 0.1230 -0.1024 -0.1483 -0.2207 0.1263 0.2999 -0.1290 -0.3278 -0.1576 0.4036 0.1835 0.2035 0.1563 0.1316 -0.1310 -0.2041 -0.1735 -0.1888 0.1316 0.2281 0.1715 -0.2593 -0.2487 -0.2307 -0.2201 -0.1868 0.1636 0.2161 0.1350 0.1077 -0.2899 0.1124 -0.1064 0.1243 -0.2001 0.1037 -0.3072 -0.2201 -0.1190 -0.1290 0.1835 -0.2380 0.1363 0.1928 -0.1775 0.1370 0.1529 0.1662 -0.0871 0.1423 -0.1416 -0.1516 -0.1170 0.1516 -0.2035 0.1037 0.1862 -0.1449 -0.1343 0.2114 0.2600 -0.1403 -0.0811 0.0831 0.1862 0.2347 -0.2566 -0.1363 -0.2327 0.1130 0.1722 -0.1370 -0.1523 0.1177 -0.1961 -0.1350 0.1848 -0.1070 -0.1755 0.1496 0.1941 -0.1828 0.1589 0.1203 -0.1596 0.2201 0.2081 -0.1323 0.1755 0.2174 0.2188 -0.2460 0.0891 -0.1011 -0.1496 -0.1549 -0.1536 0.1948 0.1270 0.1184 0.1509 0.2307 0.2068 0.1423 -0.1941 -0.1789 0.2906 0.1037 0.1376 0.0785 -0.1576 0.1589 -0.2221 -0.1476 0.2267 -0.1469 -0.1184 0.1503 -0.2294 -0.1556 -0.2015 -0.1290 -0.1257 0.3418 0.3358 0.1496 0.1044 -0.1270 0.1057 -0.3165 0.1755 -0.2088 0.1775 -0.2021 -0.1642 -0.1124 0.1636 -0.1669 -0.1290 0.2108 -0.1509 -0.1622 0.2420 0.2872 0.1456 0.1383 0.1330 -0.2035 0.2108 -0.1104 -0.1297 -0.1403 0.3438 -0.2613 0.1941 0.2706 -0.1330 0.1822 0.1257 -0.1715 0.0805 -0.1955 0.1303 -0.1809 -0.1190 -0.1782 0.1190 0.1157 0.1662 0.1323 0.1516 0.1223 -0.1649 0.1343 -0.1809 0.2081 -0.0838 -0.1722 0.1277 -0.0977 -0.1323 0.1283 0.1064 -0.1509 -0.1004 0.1383 -0.1336 0.1336 0.2646 -0.2161 -0.1915 0.2188 0.1662 0.1888 -0.2453 -0.1908 -0.2028 0.2267 -0.2447 -0.1430 -0.1396 0.1556 0.1802 -0.3178 -0.1037 0.2354 -0.1908 0.1469 0.1762 0.1709 0.2447 0.1011 0.1563 -0.2374 0.2726 -0.1795 -0.1277 0.1217 -0.2068 -0.2061 -0.3238 -0.0871 -0.1822 0.1110 0.1549 0.1582 -0.2653 -0.1336 0.2161 -0.2028 0.1243 -0.1609 -0.1848 -0.1496 0.1024 0.1390 0.0891 0.1636 0.1203 0.1968 -0.1403 -0.1031 -0.0731 -0.2055 0.1383 -0.1443 0.1636 -0.2154 -0.1815 0.1649 -0.2493 -0.1981 0.1443 -0.1622 -0.1822 -0.1649 -0.1150 -0.1376 0.1237 -0.1543 0.1689 0.1436 -0.1011 0.1523 -0.2620 -0.2434 0.1669 -0.1330 -0.1529 0.1316 0.1629 0.0984 0.1649 -0.1483 -0.1436 0.1117 -0.1410 0.2267 0.1729 0.2460" HIT_INDICES="0 14 19 25 26 30 33 34 38 54 58 60 63 71 73 76 79 86 88 91 94 97 104 105 106 107 108 109 116 117 118 120" ES_PROFILE="0.0313 -0.0758 -0.0871 -0.1090 -0.0778 -0.0785 -0.0685 -0.0372 -0.0379 -0.1662 -0.1669 -0.1463 -0.1363 -0.1795 -0.1589 -0.1489 -0.1390 -0.1715 -0.1509 -0.1410 -0.1310 -0.1210 -0.1536 -0.1223 -0.0911 -0.0598 -0.0286 0.0027 -0.0299 0.0013 0.0326 0.0532" RANK_AT_ES="70.0000" RANK_SCORE_AT_ES="0.1000"/>
  <DTG RANKED_LIST="SexDevelopmentGenesPRL_remapped.rnk" TEMPLATE="na_as_pre_ranked" GENESET="gene_sets.gmt#HP_ABNORMALITY_OF_THE_PALPEBRAL_FISSURES" ES="-0.1788" NES="-1.2289" NP="0.2119" FDR="0.6544" FWER="1.0000" CHIP="ftp.broadinstitute.org://pub/gsea/annotations_versioned/Human_Gene_Symbol_with_Remapping_MSigDB.v7.5.1.chip" RND_ES="0.1636 -0.0955 0.1288 0.1091 0.1439 0.1742 0.1303 -0.1182 0.1439 0.1182 -0.1424 -0.1258 -0.1242 0.1136 -0.1015 0.2227 0.1152 0.2333 -0.1697 0.1106 0.1091 -0.2288 -0.2000 -0.1394 0.1864 0.1348 0.1136 0.1470 0.1152 -0.1758 0.1152 -0.0985 -0.2924 -0.1091 -0.0985 -0.1136 -0.1167 -0.1303 0.1667 -0.1333 -0.1121 -0.1258 -0.1470 0.1500 -0.1000 -0.1197 -0.1167 0.1545 0.1333 0.1182 -0.0894 0.1561 -0.1621 -0.2182 -0.1606 -0.0864 0.1091 -0.1152 -0.1227 0.1076 -0.1394 0.1227 -0.1621 0.1030 -0.1136 -0.0848 0.1303 0.0924 0.1076 0.1212 -0.1152 0.0970 0.1333 -0.1742 0.0788 -0.1288 0.1773 -0.2530 0.0864 -0.1985 0.1667 0.1333 -0.1530 -0.1394 0.1379 0.1318 0.1818 0.1621 0.1288 0.1439 -0.0848 0.1136 0.1424 0.1455 0.1439 0.1030 -0.3212 -0.1061 0.1303 -0.1970 0.2182 -0.3030 -0.0742 0.1288 -0.1045 0.1727 0.1394 0.1591 -0.1348 0.1864 -0.1394 0.0970 0.1212 -0.1121 0.1848 -0.1333 0.1318 0.1000 0.1864 -0.1167 -0.0879 0.0848 -0.1273 -0.1803 0.1864 0.1242 0.1242 -0.1955 -0.1242 0.1333 -0.1879 0.2273 0.1455 -0.1106 0.1258 0.1530 -0.1318 0.2333 0.1424 -0.3242 -0.0955 0.1985 0.2076 0.2515 0.1409 0.1424 0.2470 -0.1061 -0.1121 0.2061 -0.1470 -0.2273 0.1318 -0.0955 0.1561 0.2061 0.3288 0.2288 0.1182 0.1045 -0.1848 -0.1970 -0.1485 0.0848 0.1515 -0.1030 -0.1970 -0.1636 0.1470 0.2136 0.2212 -0.0712 0.1833 -0.2000 -0.1439 -0.1015 0.1455 -0.1364 -0.1212 -0.1045 0.1576 -0.0803 -0.1894 -0.1803 -0.0970 -0.1318 -0.1621 0.1667 -0.0909 0.1591 0.1652 -0.1985 0.1091 0.1667 0.1333 0.0894 0.1061 0.1030 0.1212 -0.1303 -0.0879 0.1439 -0.2242 0.0667 -0.1939 -0.1939 -0.1530 0.2394 -0.1955 0.1924 -0.1030 0.1242 -0.1591 0.1182 0.1485 -0.1318 -0.2848 -0.1076 -0.1758 0.1485 -0.1106 -0.2045 0.0636 -0.1439 0.1727 0.2318 -0.1409 -0.1227 -0.1076 -0.2197 0.1394 -0.1242 0.1318 -0.0894 -0.1121 -0.1939 0.1303 0.1591 0.1273 0.2182 -0.1879 0.1773 -0.2409 -0.1061 0.2258 0.1091 -0.1182 -0.1045 -0.1303 0.1288 0.1682 0.1182 0.1348 -0.1379 -0.1015 -0.1091 -0.1000 0.1152 0.0985 -0.1606 0.0864 0.0909 0.1288 -0.1212 0.1470 -0.1970 0.1197 0.1606 0.1409 -0.1030 -0.1667 0.1091 0.2318 0.1636 -0.1333 0.1197 0.2409 -0.1182 -0.1015 -0.1394 -0.1909 0.1288 0.0909 0.2348 -0.1030 0.1273 0.1076 -0.1439 0.1318 0.1409 -0.1848 -0.1773 0.0727 -0.1000 0.1091 -0.1091 -0.2318 0.1667 0.2015 -0.1106 0.2303 0.1424 -0.1485 0.1076 -0.1879 0.1833 0.1106 -0.1227 -0.1227 0.1606 0.1939 -0.1515 0.1470 -0.1424 0.1106 -0.1788 0.1076 -0.1515 -0.0758 -0.1167 0.0667 -0.1167 0.1773 -0.1333 -0.1909 0.1394 -0.2500 0.1167 -0.1500 0.1015 -0.1409 -0.1000 0.1682 -0.0955 -0.1455 0.1045 -0.1424 0.1303 0.1303 0.1121 0.1197 -0.0970 -0.1606 -0.1773 -0.1788 -0.1091 -0.1470 0.1167 0.1712 0.1000 0.0773 0.0833 -0.1485 -0.1409 0.1333 -0.1318 -0.0833 0.1000 0.1833 -0.1061 0.1318 0.1091 -0.1303 -0.0970 -0.1409 0.1288 0.1136 0.1530 -0.1727 0.1712 -0.1167 0.1515 0.1197 -0.1470 -0.0909 0.1697 0.1212 -0.1152 0.1258 0.1152 -0.1818 -0.1197 -0.1682 0.1576 -0.1485 -0.1030 -0.2576 -0.1000 0.1712 -0.1167 -0.1455 -0.0939 0.1303 0.1424 0.1394 0.1864 0.1470 -0.1939 -0.1985 0.1303 0.1136 -0.1439 -0.1621 -0.1121 -0.1136 -0.1606 0.2000 -0.1455 0.1939 0.1682 0.1652 -0.0970 -0.2015 -0.1227 -0.1470 0.2545 -0.1424 -0.0652 0.1576 -0.1106 -0.2121 0.1061 -0.1409 -0.1561 0.1212 -0.1076 0.0909 0.1212 -0.1197 -0.2773 -0.1227 0.1697 -0.1530 -0.1333 0.1485 0.0561 -0.1864 0.1030 0.1091 0.1500 0.1818 -0.1667 -0.0970 -0.1409 -0.0833 -0.1000 0.1273 -0.1939 -0.1455 0.1197 0.0894 0.1530 0.0924 0.1727 0.1924 -0.1833 0.1364 0.1106 -0.1909 0.1742 -0.2182 -0.1879 0.1364 -0.0955 0.1076 -0.1879 -0.1030 0.1758 0.1106 0.1470 0.1303 -0.1227 0.0864 0.0970 -0.0833 0.1636 -0.2152 -0.1182 -0.1742 0.1561 0.1409 0.1015 -0.1258 -0.1348 0.0955 -0.1303 -0.2288 -0.1652 -0.1758 -0.1182 0.1470 0.1152 0.1773 -0.1485 0.1545 -0.1030 0.1212 -0.1924 -0.1136 -0.1545 0.1545 0.1909 0.1061 -0.0773 0.1939 -0.1182 0.1273 -0.1515 0.1894 0.1227 -0.1864 -0.1424 -0.0712 -0.1833 -0.0864 -0.1288 0.1879 0.2167 0.1394 -0.2015 -0.1848 -0.0939 -0.1152 0.1985 -0.2318 -0.1606 -0.0939 0.1894 -0.1667 -0.1197 -0.1985 0.1227 -0.1242 0.1455 0.1242 0.0864 -0.0985 -0.1030 0.1000 -0.1682 -0.1652 -0.0833 0.1364 0.1773 0.1015 -0.1470 0.1758 -0.1758 0.1015 -0.0924 -0.1561 0.0955 0.1379 0.2833 0.1439 0.1136 -0.1530 0.1652 0.2136 0.1182 -0.1273 -0.1485 -0.1788 0.1121 0.0879 0.1636 0.2636 0.1379 0.1652 -0.1545 0.0788 0.0939 -0.1212 -0.1530 0.1788 0.1561 -0.2030 0.2242 0.1985 0.1727 -0.1470 -0.1182 0.1667 -0.2394 0.1076 -0.1379 0.1076 0.1818 0.1606 -0.1303 0.1606 0.1924 0.1121 -0.1621 -0.1303 -0.1485 0.2470 0.1833 -0.1379 0.2121 -0.1197 -0.2076 -0.1348 0.1591 -0.1061 0.2106 0.1636 0.2485 0.1091 -0.1515 -0.1091 0.1394 0.1136 0.1348 0.1121 0.1561 0.1015 -0.1439 -0.1212 0.1379 0.1879 -0.1136 0.1742 -0.1242 0.1091 -0.2470 -0.0864 0.1333 -0.1015 0.1152 0.1091 0.2197 0.2712 0.1606 0.1015 -0.1061 0.1591 -0.1167 -0.1152 0.1197 0.0924 0.1455 -0.1288 0.1182 0.1667 0.1121 0.0818 -0.1076 -0.0894 -0.1394 0.0909 0.1727 -0.1833 0.1864 0.1606 0.0970 -0.1379 0.1773 0.1470 0.2379 -0.1621 0.0985 0.1273 -0.1515 0.2727 0.1258 -0.1591 0.1303 0.0955 0.1864 0.1273 0.1909 0.1500 -0.1242 0.1485 0.1197 -0.1227 -0.1500 0.0621 -0.1061 -0.2212 -0.1515 0.1682 0.1273 0.1379 -0.0803 0.1833 0.1455 -0.1152 -0.1136 0.1152 -0.1288 -0.1000 0.1515 0.1636 -0.1227 0.1439 0.1136 0.1970 0.2182 -0.1273 0.0848 -0.2167 -0.2136 -0.1258 -0.2409 -0.0939 -0.1682 0.1197 -0.1712 0.2348 -0.1455 -0.1167 -0.1197 -0.1182 0.1212 0.0879 0.1939 0.1348 -0.2758 0.1091 0.1485 0.2015 0.2106 -0.1939 -0.1530 0.1273 -0.2106 -0.1561 0.0667 -0.1061 -0.0712 0.2182 0.1015 0.2061 -0.1758 0.1212 -0.1348 -0.0818 0.0924 0.1530 -0.0924 -0.1439 0.1424 0.1091 0.1379 -0.1803 -0.1803 0.1303 -0.1500 -0.1030 -0.1106 -0.1470 0.1258 0.1742 0.1879 0.0924 0.1879 -0.2152 0.1197 -0.1045 0.1045 -0.1803 -0.1561 -0.0879 0.0833 -0.1258 0.2106 0.2212 -0.0924 0.2197 -0.2394 -0.1667 -0.1136 -0.0833 0.1348 -0.2636 0.1136 -0.0955 -0.0909 -0.1788 0.1606 -0.1121 0.1848 -0.1197 -0.1682 -0.1333 0.1606 -0.2318 0.1864 0.1455 -0.2061 -0.1076 0.1106 -0.0970 0.2424 -0.1091 -0.2167 0.1000 -0.1167 0.1379 0.1515 0.1591 -0.1682 0.1379 0.1439 -0.1394 -0.1000 0.0955 0.1333 -0.1273 0.1348 0.1955 -0.1394 -0.1409 0.1424 0.1197 0.2167 -0.2182 0.1258 0.1136 -0.0864 -0.1182 0.1288 -0.1152 -0.1424 -0.2045 -0.2742 0.1061 0.1182 -0.1379 -0.2182 0.1909 0.1288 -0.1576 -0.1470 -0.2439 0.1091 0.0924 0.1333 -0.2985 0.1348 -0.1318 0.2606 -0.1712 -0.0803 -0.1318 -0.1136 0.1212 0.1288 -0.1182 -0.1076 -0.1939 0.0909 -0.1712 -0.1394 -0.1455 -0.1788 0.1136 -0.1591 -0.1652 0.1697 0.1182 0.1136 -0.1379 0.1197 0.1455 0.1879 -0.1045 -0.1258 -0.2242 0.0788 0.2045 0.0803 0.1288 -0.1833 -0.1030 -0.1242 -0.1242 -0.1379 -0.1864 0.1212 -0.1485 -0.1470 0.1833 -0.1606 0.1424 0.1515 0.1818 -0.2000 0.1864 0.1485 0.1106 -0.1106 -0.0864 0.1182 -0.1121 0.0697 0.2288 0.2197 0.1242 0.1379 0.1742 0.0803 -0.1455 0.1030 0.2424 -0.1364 0.1182 -0.1667 0.1894 -0.1606 -0.1970 0.1455 0.0848 -0.1379 0.1636 -0.1606 0.1303 0.1576 0.1379 -0.1727 -0.1152 -0.0727 -0.0864 -0.1545 -0.1576 -0.1621 -0.1833 -0.1773 0.1394 0.2121 -0.1045 0.1273 0.1227 -0.2455 -0.0742 -0.1152 0.1318 0.1000 -0.1439 0.1121 0.1364 -0.1379 -0.1106 0.0894 0.0985 0.2030 -0.2242 -0.1667 0.1348 0.1303 0.1758 -0.1561 -0.1985 0.0682 0.1485 -0.2318 0.1318 -0.2015 0.1485 -0.1667 0.1333 -0.1136 -0.1682 0.1061 0.1061 0.2015 0.2015 -0.1667 -0.2227 -0.1561 0.1515 0.0924 0.1318 0.1318 -0.1273 -0.1803 0.1333 -0.1742 -0.0985 0.2045 -0.1045 -0.0955 -0.1091 0.1530 -0.1758 -0.0879 -0.1197 0.2182 0.0833 0.2485 0.1227 -0.1515 -0.0924 0.0970 -0.1121 -0.2439 0.0879 0.1879" HIT_INDICES="0 1 3 4 5 9 13 14 15 17 19 20 25 27 28 33 34 35 37 39 42 44 47 48 49 52 53 54 57 58 59 60 64 65 66 68 76 83 88 90 91 92 100 101 102 103 104 105 106 108 109 110 113 114 115 116 118 120 122 124" ES_PROFILE="0.0167 0.0333 0.0348 0.0515 0.0682 0.0394 0.0106 0.0273 0.0439 0.0455 0.0470 0.0636 0.0197 0.0212 0.0379 -0.0061 0.0106 0.0273 0.0288 0.0303 0.0167 0.0182 0.0045 0.0212 0.0379 0.0242 0.0409 0.0576 0.0439 0.0606 0.0773 0.0939 0.0652 0.0818 0.0985 0.1000 0.0106 -0.0636 -0.1076 -0.1061 -0.0894 -0.0727 -0.1621 -0.1455 -0.1288 -0.1121 -0.0955 -0.0788 -0.0621 -0.0606 -0.0439 -0.0273 -0.0409 -0.0242 -0.0076 0.0091 0.0106 0.0121 0.0136 0.0152" RANK_AT_ES="99.0000" RANK_SCORE_AT_ES="-1.3200"/>
  <DTG RANKED_LIST="SexDevelopmentGenesPRL_remapped.rnk" TEMPLATE="na_as_pre_ranked" GENESET="gene_sets.gmt#IRF9_TARGET_GENES" ES="-0.3225" NES="-1.2271" NP="0.2276" FDR="0.6543" FWER="1.0000" CHIP="ftp.broadinstitute.org://pub/gsea/annotations_versioned/Human_Gene_Symbol_with_Remapping_MSigDB.v7.5.1.chip" RND_ES="-0.2142 -0.3154 0.2198 0.2522 0.2980 0.2435 0.1802 0.1945 0.2071 0.2103 0.1399 -0.3708 -0.3194 -0.2941 -0.3265 -0.3360 0.4435 -0.2704 0.1407 0.2158 0.2269 0.1549 -0.2206 0.3660 -0.1723 0.5091 0.2577 0.2893 -0.3012 -0.2530 0.1929 -0.1186 0.2783 0.2593 0.2443 -0.1708 -0.2672 -0.3304 0.3834 0.1526 -0.2680 -0.1581 0.3913 0.2854 0.2103 -0.2055 -0.2451 -0.2632 0.1787 0.2522 0.1557 -0.2182 0.1842 -0.2885 -0.3399 0.3542 -0.1794 -0.2704 -0.1526 0.2348 -0.1684 -0.2980 -0.2103 0.3241 -0.2482 0.3747 -0.1375 -0.3628 -0.2182 0.1589 0.2759 -0.4308 0.2609 0.2348 0.2142 0.2791 0.3628 -0.1668 0.2577 0.1881 0.1486 -0.1739 0.3059 -0.1336 -0.2047 0.2150 -0.1700 -0.2877 -0.2798 0.1881 -0.2917 -0.2759 0.1858 0.2538 -0.3043 -0.3352 0.3265 -0.2569 0.3265 0.1976 -0.3043 -0.2142 -0.1447 -0.2759 0.2451 -0.2103 0.2577 0.2593 -0.1715 0.3455 -0.1462 0.5130 0.1794 0.1787 -0.2585 -0.3320 0.2672 -0.2024 0.1542 -0.3360 -0.2798 0.1929 -0.2198 0.3059 0.3494 -0.2016 -0.3012 0.5494 -0.4229 -0.3889 0.2332 -0.3099 -0.4016 -0.2190 -0.4063 0.1296 0.1676 -0.3091 0.2632 -0.5004 0.2830 0.1644 -0.3217 -0.2000 -0.1731 -0.2498 0.2498 -0.2261 -0.2798 0.2277 -0.2269 0.3154 -0.3581 -0.4103 0.1597 0.1715 0.1233 -0.1794 0.2585 -0.3233 -0.2008 -0.3700 -0.2348 -0.1573 -0.2743 0.2395 0.3304 0.2838 0.1897 -0.1747 0.2466 0.3012 -0.2759 -0.4221 0.2356 -0.2087 -0.1771 0.2285 -0.2711 -0.5186 0.2791 0.2545 0.3439 -0.2964 0.2379 0.2356 0.3217 -0.3225 -0.3455 0.1708 0.2008 0.2348 -0.2617 0.1913 0.2870 0.1383 0.2016 0.1755 -0.2893 -0.3628 -0.1375 -0.3621 0.1984 0.2411 -0.5478 -0.2719 0.3281 0.2063 -0.1660 0.3043 -0.2292 0.1771 0.2087 -0.2609 -0.2656 0.2530 -0.2419 0.2261 -0.2435 0.3834 -0.1644 0.2980 0.1755 0.2711 0.2838 0.4711 -0.3273 0.3668 0.3328 0.1613 -0.2791 -0.2087 0.3146 -0.4142 -0.2719 0.1921 0.1502 -0.1834 0.2490 0.3012 -0.4324 0.3794 0.2957 -0.3217 -0.3320 0.2316 -0.2917 -0.3320 -0.2751 0.1526 -0.1976 0.2617 0.2285 0.1494 0.2885 0.2158 0.1747 0.1281 -0.1968 -0.1976 -0.2308 0.2379 -0.2806 0.3059 -0.2237 -0.2308 -0.2308 0.3138 -0.3755 0.2972 0.3281 -0.2451 -0.2142 0.4008 -0.1700 0.2482 -0.1684 0.1628 0.1549 0.2964 0.3455 0.2032 0.1960 0.2625 -0.2783 0.3202 0.1534 0.2103 0.4443 -0.3352 0.2830 0.2593 -0.2095 -0.3842 -0.2498 0.2980 -0.1723 -0.2625 -0.1968 -0.2585 0.2142 0.2530 -0.2569 -0.1652 0.3304 0.1858 -0.3613 0.2617 -0.3407 -0.3447 0.2458 0.2119 0.3889 -0.2964 0.2933 -0.3486 0.2640 -0.3273 0.2269 -0.2174 -0.3613 -0.2664 -0.2783 0.1668 0.1834 0.1826 0.2024 0.2506 -0.2032 0.2063 0.2538 -0.1296 0.2885 0.2008 0.3012 0.2980 -0.3059 0.2759 0.2490 0.1715 0.1700 -0.3020 0.3059 -0.2095 -0.2577 0.2569 -0.3304 -0.1684 -0.2119 -0.2545 -0.2237 -0.2593 -0.1304 0.2024 0.2190 0.1565 0.2917 -0.2324 -0.2348 0.2261 -0.1826 0.4704 0.2087 0.2237 -0.3312 -0.1542 0.2316 0.1802 0.2451 -0.2261 -0.3130 0.1810 0.1960 -0.2759 0.2142 -0.1771 -0.1202 0.2016 -0.2577 -0.3233 0.2395 0.2119 0.1383 -0.3755 0.2458 -0.2530 -0.1881 0.1763 0.2063 0.3542 -0.1455 -0.4229 -0.2411 0.1447 0.2490 -0.1549 -0.1945 -0.5787 0.4095 0.2119 0.1486 0.3755 0.3138 -0.4016 0.2593 0.2016 0.2885 -0.2538 -0.2403 0.1842 0.2142 -0.1945 -0.2846 0.1929 0.3708 0.3067 0.2617 -0.1834 0.3281 -0.3265 -0.1794 -0.2379 0.3099 -0.1700 0.1684 0.1265 -0.1486 0.3581 -0.3739 -0.2395 -0.1763 -0.1565 -0.2324 -0.3842 0.2182 -0.3439 -0.4451 0.2696 -0.2395 -0.3043 0.2791 -0.2111 0.2261 0.2538 -0.2024 -0.2680 0.4269 0.2482 0.1858 0.3534 0.2466 -0.3494 0.3478 0.4538 0.1826 0.2870 0.2055 0.3360 0.1929 -0.2269 -0.2206 0.3004 0.1636 -0.2917 0.3178 0.4150 -0.2680 0.2609 0.2609 0.1684 0.3494 0.2972 0.1209 0.1542 0.3787 0.1739 -0.1644 0.2933 -0.2885 0.3368 0.2711 0.2324 0.2237 0.3320 -0.2237 -0.2071 -0.3700 0.4055 -0.2395 -0.2174 -0.1494 -0.4190 -0.1621 0.3700 0.2308 -0.2190 0.1628 0.2103 -0.3407 0.2356 0.2198 0.2119 -0.2877 -0.2055 0.3067 0.1486 0.2150 -0.3099 0.3439 0.2174 -0.1850 -0.1976 0.2332 -0.4356 0.2316 -0.4055 0.3012 0.1976 0.3486 0.2751 -0.1802 -0.2443 0.2680 -0.2111 -0.2451 0.2174 0.2617 -0.2419 0.1439 0.3067 0.2316 0.4443 -0.5138 -0.3439 -0.2980 0.3281 -0.2071 -0.2269 0.2403 0.2308 0.2893 -0.3802 -0.2008 0.2150 -0.2759 0.3526 -0.3455 -0.2466 0.3407 -0.1937 -0.1763 -0.1739 -0.1937 -0.2759 -0.2885 -0.2964 0.1858 -0.2221 -0.2063 0.1802 -0.2071 -0.1850 0.1858 0.2751 -0.1676 -0.1929 0.1399 0.5012 -0.3273 0.2625 -0.2877 -0.2482 0.3542 -0.2577 0.1755 0.3281 -0.3494 -0.3660 0.1834 0.1834 0.3668 -0.2806 0.1597 -0.2443 -0.3194 -0.1447 0.5178 -0.2885 0.2229 0.1233 0.2506 -0.2490 0.2696 -0.3755 0.1747 0.2696 -0.2972 -0.2451 0.2356 0.2348 -0.2443 0.2158 0.3565 0.2008 -0.1581 0.1510 0.2150 -0.1534 0.2664 -0.1542 -0.2585 -0.2198 0.3265 -0.3099 -0.2498 0.2047 0.2403 -0.2261 0.2111 -0.2443 -0.3502 0.1589 0.1858 -0.1960 -0.3581 0.2158 0.1542 0.2451 0.4356 -0.3320 -0.2245 -0.1383 -0.2269 0.1526 -0.2261 -0.2111 -0.2063 0.2893 0.3455 0.1636 -0.1557 -0.2245 -0.2435 -0.3494 -0.2885 -0.2941 0.2024 -0.3225 0.2277 -0.1826 0.2791 0.2506 -0.3494 0.1960 0.1510 0.2277 0.2395 -0.2419 -0.2783 -0.3312 0.3130 0.2134 0.2632 0.1573 -0.4190 0.2941 0.1668 -0.1526 0.1937 0.4055 -0.3146 -0.3542 0.2443 0.3138 -0.2957 0.2221 0.1700 -0.2016 -0.1660 0.2356 0.1787 -0.2569 -0.3708 0.1858 -0.1360 -0.3304 -0.1842 0.1676 0.3138 0.3043 -0.1723 0.1613 0.1510 0.2364 -0.2870 0.1123 -0.2625 -0.2000 -0.3787 -0.2964 -0.3051 -0.3660 0.2783 0.1320 -0.3099 -0.3960 -0.1731 -0.3652 0.2134 -0.1597 0.1462 -0.2964 0.1375 -0.2182 0.2269 -0.1407 -0.2980 0.3059 0.2111 0.4095 0.2458 -0.2530 -0.2032 -0.1439 -0.2372 -0.4016 0.1771 0.2490 -0.3660 -0.2190 0.1945 0.2063 -0.1589 -0.2593 -0.2585 -0.1937 -0.2221 0.1597 -0.3186 0.1526 0.3573 0.3043 -0.2798 0.1557 -0.1708 0.5012 -0.2016 0.1549 0.2585 0.1700 -0.2403 -0.3312 -0.5352 -0.2435 -0.1913 -0.4696 -0.1755 0.2972 0.2190 0.2190 -0.2324 0.2269 0.2348 0.2838 0.2435 -0.4316 -0.3391 -0.2917 -0.1747 -0.1739 0.3455 -0.1968 0.2403 0.1478 0.2569 -0.1439 0.1194 -0.2285 0.2656 0.2055 0.4870 -0.2435 -0.2656 -0.2885 0.1763 0.2182 -0.1960 -0.1486 -0.3265 -0.4000 0.2964 0.1929 0.1676 0.2411 -0.2047 0.3462 -0.2324 0.1700 -0.2087 0.3099 -0.3494 -0.2791 0.2024 0.1802 -0.3012 0.2435 0.3146 0.1470 -0.3708 0.4316 -0.2134 -0.1842 0.1834 0.2308 0.2806 -0.2506 -0.2964 -0.1834 -0.3012 0.3059 0.1613 0.1375 -0.2142 -0.1747 0.2348 -0.3494 0.2316 -0.2103 -0.2545 0.3478 0.1526 0.2443 -0.1771 0.4016 0.2356 0.2696 0.1549 0.2482 0.2150 -0.1652 0.1897 -0.2767 0.1360 -0.2609 0.1834 0.2016 -0.1921 0.2150 -0.2522 -0.2332 -0.1700 0.1913 0.3051 0.2830 -0.3368 0.1233 0.2403 0.2229 -0.1542 0.2395 0.1526 -0.2435 -0.2087 -0.2877 0.2245 -0.2134 -0.2957 -0.2964 -0.1423 0.2585 -0.2925 0.3186 0.2743 -0.1549 -0.2134 -0.2221 -0.2395 -0.1708 -0.3581 0.2134 -0.3415 -0.1652 0.1391 0.2016 0.1874 0.2119 -0.1249 -0.3455 -0.3217 0.4008 -0.2545 0.2870 -0.5320 0.1715 -0.2466 -0.2142 -0.1621 -0.3273 0.1889 0.2316 -0.4182 -0.3739 -0.2490 -0.4142 -0.3312 -0.3881 0.2609 -0.2451 -0.2830 -0.3455 0.2569 -0.1763 -0.2198 -0.1826 0.2846 0.2103 -0.3186 -0.3708 0.2237 -0.2625 0.2522 0.2372 0.4134 0.1787 0.3312 -0.2609 0.1929 0.2245 0.2877 -0.2798 0.4134 0.1874 -0.4577 -0.4198 -0.2411 -0.2933 0.2111 -0.2696 -0.1597 -0.1937 0.2846 0.1636 0.1842 -0.2711 -0.2964 -0.2656 0.2142 -0.2530 0.4443 0.2972 -0.3462 0.2877 -0.3486 -0.3889 -0.2063 0.4008 0.2411 0.3312 0.1597 -0.2798 0.2783 -0.2664 -0.2395 -0.1787 -0.2008 -0.2625 -0.1945 0.3281 0.3265 -0.3447 0.2000 0.2000 -0.2791 0.2791 0.1439 -0.3178 -0.2395 -0.1407 -0.3004 -0.2142 -0.2443 -0.4751 -0.2372 0.2364 -0.3834 -0.1874 0.1676 0.2696 0.2545 -0.2119 -0.1834 -0.2308 -0.2806 -0.3099 0.1929 0.2237 -0.2269 -0.1787 0.2087 0.2119" HIT_INDICES="5 35 60 70 74 81 83 105 108 112 120" ES_PROFILE="0.0474 -0.1138 -0.2316 -0.2190 -0.1542 -0.1154 -0.0332 -0.1249 -0.0514 0.0134 0.0435" RANK_AT_ES="59.0000" RANK_SCORE_AT_ES="0.8900"/>
  <DTG RANKED_LIST="SexDevelopmentGenesPRL_remapped.rnk" TEMPLATE="na_as_pre_ranked" GENESET="gene_sets.gmt#HP_GASTROINTESTINAL_ATRESIA" ES="-0.3310" NES="-1.2176" NP="0.2320" FDR="0.6732" FWER="1.0000" CHIP="ftp.broadinstitute.org://pub/gsea/annotations_versioned/Human_Gene_Symbol_with_Remapping_MSigDB.v7.5.1.chip" RND_ES="-0.5293 0.2552 -0.1897 -0.3569 -0.1397 0.2586 0.1483 -0.2707 -0.2672 -0.2500 0.3293 0.2086 0.2948 0.2017 0.3483 0.2397 0.2897 -0.2828 -0.2500 0.3103 -0.1655 0.1983 0.1966 -0.2017 -0.3897 -0.2190 0.2328 0.2086 0.5086 0.3603 0.1707 -0.3448 0.4172 -0.3259 -0.3241 -0.3017 0.3534 0.3069 -0.3621 -0.2207 -0.2086 0.3224 0.2276 0.4086 -0.1414 0.2224 0.1931 -0.3052 -0.4207 0.2052 -0.2224 0.2534 0.2948 0.3259 -0.2638 -0.3000 0.2793 -0.2603 -0.2293 0.3190 0.2224 0.2121 0.3448 -0.2500 -0.1810 0.2483 0.3603 0.2379 0.2052 -0.3345 0.4517 -0.2379 0.3724 0.2431 -0.2000 0.1862 -0.2793 -0.2690 -0.3086 -0.2483 -0.2328 0.4138 0.3707 -0.2500 0.3638 0.3828 0.2672 -0.2448 -0.3207 -0.2345 0.1569 -0.3276 -0.2707 -0.1776 0.2672 -0.2017 0.2224 0.3276 -0.2397 -0.3362 0.1966 0.2500 -0.2914 -0.2621 -0.1310 0.2534 0.2793 0.2759 -0.2586 0.2793 -0.5017 -0.4155 -0.2172 0.2793 -0.3086 0.2190 -0.1276 -0.1759 -0.2448 0.3724 0.2241 -0.1966 -0.2345 0.2466 -0.2569 0.1707 -0.3414 -0.3672 -0.1879 0.1500 -0.2741 -0.3155 -0.2190 0.2724 -0.2672 0.3828 0.3793 0.3155 0.4517 0.2638 -0.1655 0.1448 -0.4379 0.3448 0.2086 -0.1983 -0.3155 -0.1379 0.1621 -0.2138 -0.2276 -0.1983 0.3052 -0.3138 -0.2034 0.3276 0.2052 -0.5103 -0.1897 -0.2293 0.3448 -0.4207 -0.1621 0.2897 -0.2034 -0.2741 -0.1983 -0.2241 0.2155 0.2621 0.1983 0.3724 0.3310 -0.2000 -0.3621 0.2190 -0.2690 0.3000 0.1724 0.2483 0.3345 -0.1983 0.3966 0.3190 -0.3190 0.3776 0.1362 -0.1362 -0.3914 -0.1586 -0.2052 0.1586 -0.3103 -0.1879 0.4052 -0.2397 0.1621 0.2517 -0.1448 -0.1879 -0.1776 0.2190 0.1741 -0.1810 -0.2414 -0.3000 -0.4190 -0.2276 0.4086 0.2397 0.2103 0.2966 -0.2966 -0.4103 0.3052 -0.2414 0.2052 -0.1914 -0.4103 0.2310 -0.1724 0.3431 0.2517 0.3052 -0.1966 -0.2069 0.3655 -0.2810 -0.3707 0.1621 0.2690 -0.3759 -0.2448 0.2810 -0.2103 -0.2483 0.2828 0.2052 -0.2707 0.2328 -0.3155 0.2121 0.2448 -0.1966 -0.2414 0.4052 0.2948 -0.4690 -0.3845 -0.3862 -0.3810 -0.3810 0.1759 0.2810 0.3448 0.2569 -0.2879 -0.2569 -0.2310 -0.3069 0.2121 0.3500 0.3259 0.4724 -0.2500 -0.1724 0.2914 -0.3155 0.2086 0.2172 -0.1310 -0.3172 0.1517 -0.1897 -0.2000 0.2034 -0.2828 -0.2069 -0.1879 -0.3052 0.2345 -0.3241 -0.4241 0.2483 0.3534 -0.1638 0.2172 0.2759 0.2914 -0.2466 0.2362 0.3155 -0.2155 0.2345 -0.3897 -0.2121 -0.3310 0.1810 0.1586 -0.3155 0.3603 -0.4793 -0.3448 0.2362 0.2328 0.2155 -0.2759 -0.4586 -0.1931 0.2328 0.2431 0.2534 0.2897 -0.3828 0.4069 0.3690 0.5552 0.3069 -0.1983 -0.2621 -0.2000 -0.3241 -0.2034 0.2241 -0.2362 -0.3362 0.1431 0.3293 -0.2500 -0.3707 -0.3224 -0.2569 -0.2086 0.2052 0.3966 -0.2155 -0.1500 -0.3017 -0.3017 -0.3052 0.3276 -0.2897 -0.1759 -0.2793 0.1845 0.3259 -0.2776 -0.1810 -0.3138 -0.1276 0.3362 -0.1672 -0.4983 0.2500 0.2483 -0.1879 0.2879 -0.6414 -0.2052 -0.2052 0.3621 -0.1672 -0.4310 0.2052 0.1879 -0.3345 -0.2500 -0.1138 -0.3603 0.3466 0.1776 -0.1621 0.2155 0.2638 -0.2190 0.2931 0.2586 0.1759 -0.4034 0.1966 -0.2000 0.2931 -0.2190 0.2948 -0.1207 0.4724 -0.1534 -0.2845 -0.1552 0.2931 -0.3224 -0.6069 -0.2793 -0.2966 -0.2603 -0.2414 0.2793 0.3517 -0.3448 0.1690 -0.2466 0.3052 0.3983 0.2017 -0.2483 0.3948 0.4069 -0.2621 0.2621 -0.2621 0.2069 0.2793 0.2845 -0.2328 0.1655 -0.2431 -0.3672 0.4276 -0.3983 0.1793 -0.1914 -0.2172 -0.2172 0.2517 0.1776 -0.1672 -0.3259 0.2586 0.3224 0.3517 -0.2741 -0.2569 -0.1655 0.2500 -0.3328 0.1897 -0.2672 0.2017 -0.2845 -0.2052 0.2724 -0.1534 -0.2707 -0.2155 -0.2638 -0.2845 0.3138 0.1897 0.3103 0.3810 -0.2500 0.1948 0.1879 -0.3621 -0.2017 -0.2672 -0.1810 -0.1397 0.1138 -0.1966 0.1810 0.3621 -0.1914 0.1914 -0.3586 0.2759 0.3345 0.3448 0.2793 0.2655 0.2638 0.5121 0.4362 0.1362 -0.3138 0.2966 0.1603 0.2707 -0.1897 -0.4448 0.3569 -0.2172 -0.1845 -0.1741 -0.1621 0.2397 0.1914 -0.3034 -0.1431 -0.2603 0.1966 0.1328 0.3224 -0.2500 0.3759 -0.2052 -0.2345 -0.2017 0.2724 0.1621 0.1828 -0.1966 0.3603 0.3621 -0.2121 -0.3293 0.3052 -0.2362 -0.3448 -0.2707 -0.2707 -0.1810 0.2690 -0.3034 0.3276 -0.2103 -0.4638 0.1586 0.3052 -0.1828 0.1931 -0.4241 0.2431 -0.2310 0.3776 -0.2448 -0.2672 -0.2224 -0.1724 -0.3569 -0.3190 0.3017 -0.3948 -0.2845 0.2483 -0.2155 -0.4448 -0.1534 0.3086 0.1466 -0.2069 -0.1586 -0.2397 -0.2293 0.2534 -0.3569 -0.3190 0.2086 -0.3172 0.2069 0.2172 0.2534 0.2879 0.2328 0.3379 0.3414 -0.3776 -0.2224 -0.1983 0.2724 0.1862 -0.3276 0.1810 -0.2345 0.1879 -0.4207 -0.2879 -0.2362 -0.2672 0.4466 -0.4741 -0.2431 -0.1810 0.3862 -0.3224 0.2707 0.3328 -0.3224 -0.3776 -0.2621 0.4052 -0.1966 -0.4345 0.2500 -0.3534 0.3086 0.2517 -0.1483 -0.1397 0.2362 0.2638 0.2638 -0.4310 -0.2310 -0.2621 0.2431 0.1466 0.2362 -0.2741 -0.2172 0.2069 -0.2155 0.2069 0.2466 0.2293 0.2259 0.1655 0.2534 0.2379 0.3879 -0.3000 -0.2310 0.3534 0.4000 -0.1310 -0.2190 0.2759 -0.4155 -0.1638 0.3552 0.1655 0.2569 -0.3034 0.1414 0.3000 -0.2017 -0.2397 0.2138 0.2086 0.2293 0.2138 -0.2241 -0.2690 0.2759 0.2190 -0.3966 0.2138 -0.2414 0.2138 0.2138 -0.4000 0.2172 -0.1845 -0.2224 -0.4448 0.3707 -0.3103 0.1345 -0.3241 0.2155 -0.3121 0.2034 0.2172 -0.3138 0.2586 -0.1672 -0.1276 0.2328 0.2103 0.3086 -0.1621 -0.3138 0.2638 -0.3621 -0.3000 0.3879 0.3448 -0.2155 -0.2259 0.3707 -0.1707 0.1241 -0.3103 -0.4397 0.2052 0.2207 -0.1397 0.2638 -0.3328 -0.2603 -0.2034 0.5466 -0.2931 0.2552 0.1534 0.2362 -0.1707 0.6724 0.2000 0.3483 0.2655 0.2966 0.5017 -0.1207 -0.4793 -0.3517 0.2466 0.2500 -0.2845 0.2793 0.1897 -0.2862 0.2983 -0.4414 -0.2828 0.2569 0.3155 0.2879 -0.2103 0.1966 -0.3638 0.2052 0.2759 0.3569 0.1862 -0.4862 -0.2793 0.5690 -0.2845 -0.2534 -0.3793 0.4431 0.3983 -0.2638 0.1759 -0.1672 -0.1483 -0.2069 0.2586 0.2776 0.4517 -0.2241 0.2483 0.2517 -0.5052 0.3414 0.1672 0.2966 0.3241 0.2638 0.2328 0.2362 0.1879 0.3983 -0.1983 -0.2379 0.1517 0.2431 0.1655 -0.1690 0.1966 0.2534 -0.1672 0.2621 0.3931 -0.2138 -0.3552 -0.2621 -0.5241 -0.2138 0.2793 -0.3431 0.2586 -0.2000 0.2621 -0.4431 -0.3879 0.1741 -0.2931 -0.4103 0.3276 0.2672 -0.1914 0.2103 -0.1707 -0.2483 0.3466 0.2569 -0.3000 0.1655 -0.2672 0.1241 -0.5948 0.3241 0.2310 0.2879 0.3000 -0.3621 0.2621 0.3017 -0.2931 -0.3500 -0.1828 -0.2310 -0.2448 0.2914 -0.2052 0.2379 -0.4276 -0.2224 -0.3414 -0.4052 -0.2793 0.1845 0.2672 -0.3759 -0.1914 0.5397 -0.2069 -0.3655 0.2034 -0.3776 -0.4069 0.2172 0.2328 -0.3517 -0.3190 -0.1621 0.2845 -0.4810 0.2483 -0.1569 0.2379 0.1862 0.1862 -0.2828 -0.3690 0.1983 0.3845 -0.3948 0.1672 0.2500 -0.1810 0.3138 0.2966 -0.3638 0.4000 -0.1724 0.3310 0.2224 0.2534 -0.1845 -0.3345 0.1638 0.4276 -0.1414 0.2207 -0.2155 -0.2862 0.1586 0.3310 -0.2448 -0.2466 -0.2172 0.2603 -0.3431 -0.3276 0.2879 0.1793 -0.2190 0.2879 -0.3293 0.2983 -0.2362 -0.3500 0.4862 0.3345 0.3448 0.3690 -0.2552 0.1707 0.2052 -0.5034 -0.1724 -0.2534 0.1362 -0.2172 0.2207 0.2103 -0.2828 0.1362 0.2172 -0.4655 -0.2586 -0.2103 -0.1466 0.3017 0.2741 -0.2586 -0.2276 0.3379 -0.4259 0.1621 0.3138 0.2241 -0.2397 -0.1983 -0.2431 -0.1397 0.3621 0.2224 -0.3414 0.2534 0.2586 0.2879 0.1776 0.1466 0.1534 0.3069 -0.2069 0.3397 -0.2897 -0.1362 0.3276 -0.2397 0.2879 -0.4897 -0.2224 -0.2983 0.2845 -0.1948 0.1793 -0.2500 0.1586 -0.2707 -0.2586 0.2638 -0.4293 0.1759 -0.4086 0.2397 -0.2621 -0.3310 -0.2483 0.2293 -0.1931 -0.4052 -0.2534 -0.4328 -0.4086 -0.3397 0.2103 -0.3931 0.1897 -0.2983 -0.2828 0.1879 -0.2172 0.1759 -0.1707 0.1828 0.2017 0.3569 -0.4121 -0.2069 -0.1672 -0.3897 -0.2534 -0.1931 -0.2655 0.2345 0.2138 -0.1138 -0.2069 0.2621 -0.4069 -0.3483 0.3224 -0.1207 -0.1207 -0.1414 -0.2103 0.3379 0.4983 0.5155 -0.1914 0.2793 0.1655 0.3569 -0.2052 -0.2879 0.1931 -0.3655 0.2379 0.3793 0.3310 -0.4259 -0.2466 0.2810 -0.3241 0.1621 0.3793 0.2017 0.2121 -0.1638 -0.2414 -0.1828 0.2810 0.1983 -0.3103" HIT_INDICES="30 51 54 60 63 79 90 97 105 106" ES_PROFILE="-0.1586 -0.2310 -0.1483 -0.0914 -0.0086 -0.0379 -0.0241 0.0241 0.0638 0.1638" RANK_AT_ES="50.0000" RANK_SCORE_AT_ES="1.7300"/>
  <DTG RANKED_LIST="SexDevelopmentGenesPRL_remapped.rnk" TEMPLATE="na_as_pre_ranked" GENESET="gene_sets.gmt#HP_NAIL_DYSPLASIA" ES="-0.2670" NES="-1.2150" NP="0.2274" FDR="0.6756" FWER="1.0000" CHIP="ftp.broadinstitute.org://pub/gsea/annotations_versioned/Human_Gene_Symbol_with_Remapping_MSigDB.v7.5.1.chip" RND_ES="0.2568 0.1432 -0.3068 -0.2659 -0.2011 -0.2011 0.1443 0.2420 0.2659 0.2114 0.2205 -0.2932 0.3307 0.2091 -0.2114 -0.2727 -0.1443 -0.1443 0.1784 0.2568 0.2193 -0.2750 0.2352 0.1614 -0.3057 -0.2909 -0.2227 0.2386 0.2580 -0.2091 0.1307 -0.1955 0.1239 -0.1636 0.1568 -0.1250 -0.4432 -0.1591 0.2034 0.2205 -0.2295 0.2045 0.2375 -0.2205 -0.2659 0.3205 0.1011 0.1295 0.1932 -0.2682 0.1750 -0.2466 0.2602 -0.2227 -0.3261 0.1943 0.2216 0.2420 -0.2920 0.2330 -0.1568 -0.2125 0.1739 0.1830 -0.2568 -0.2568 0.1784 0.1773 -0.1955 -0.1636 -0.2023 -0.2023 0.1557 0.1239 -0.2261 0.1670 -0.1102 -0.1932 -0.2159 -0.2011 -0.2273 0.2045 0.1466 0.2716 -0.1875 0.2852 -0.1636 -0.1739 -0.1261 -0.1841 -0.2000 0.1830 0.2773 0.2898 -0.2102 -0.1864 -0.3705 -0.1545 0.3682 0.2375 0.3386 -0.1830 -0.1102 0.2318 -0.1386 -0.1330 0.2682 0.3830 -0.1114 -0.1148 -0.2307 -0.3034 0.1886 0.2295 0.3818 0.2966 -0.1477 -0.2068 0.2000 -0.2000 -0.1773 0.2795 0.1477 -0.2455 0.4000 0.2409 0.1818 -0.3159 0.2182 0.2045 0.2580 -0.1784 -0.1977 0.2477 0.2523 0.2455 0.1670 0.1114 -0.2761 0.2841 -0.1784 -0.2682 0.2545 0.2023 0.1159 -0.1932 -0.1568 -0.1091 -0.1352 0.2091 0.2295 0.1455 0.1545 0.1398 0.2102 0.2136 0.1545 0.2125 0.2114 0.2920 -0.1750 -0.1409 0.2011 0.3705 -0.1943 0.1420 0.2932 0.3239 0.1727 -0.2307 0.1148 0.1932 -0.2284 0.1909 -0.2011 0.1273 0.1909 0.2716 -0.1477 0.1330 0.2227 -0.2398 0.3636 -0.2750 0.2011 0.4352 -0.1636 -0.1852 0.1830 -0.1625 0.1500 0.2477 0.2784 0.1318 -0.2682 0.2568 0.3295 0.1284 -0.2352 -0.1648 -0.1864 -0.1239 -0.2955 0.2136 -0.1659 0.4477 -0.1886 -0.2909 0.2375 -0.3057 0.4068 -0.3182 0.2034 -0.1818 -0.2136 -0.2932 -0.2182 -0.2364 -0.1602 0.1807 0.1375 0.2193 -0.2205 -0.3625 -0.2114 0.3148 -0.2966 0.2307 0.1466 -0.1864 -0.2739 -0.2398 0.2114 0.3284 0.2693 -0.2182 0.2159 0.1670 0.2909 0.2034 0.2159 0.1886 -0.3318 0.2818 0.2477 0.2114 0.2273 0.1920 0.2125 -0.2057 0.2045 0.2057 -0.2705 0.2500 -0.1909 -0.2557 0.1830 -0.1420 -0.1955 0.2364 0.2693 0.1432 0.1773 -0.2102 0.2227 0.2852 0.2216 -0.1398 0.1932 -0.2227 -0.1727 -0.1182 0.2500 -0.1818 0.3068 -0.3341 -0.2239 0.1477 -0.2489 0.2477 -0.2625 -0.2443 -0.1273 0.2409 -0.1386 0.1273 -0.2989 0.2455 0.2659 0.2602 0.1034 0.2261 -0.3455 -0.2466 0.2136 0.1318 0.1909 -0.2545 0.2273 0.1761 0.2920 -0.1136 -0.2557 0.1375 0.2114 -0.1318 -0.1761 0.1295 0.3068 0.1295 0.1545 0.1295 0.2318 0.2170 0.1830 0.2920 0.1955 0.2341 -0.2261 -0.2057 -0.2909 -0.1591 0.1466 -0.2375 0.1955 -0.2977 0.1136 -0.1489 -0.1216 0.2750 -0.1943 0.1420 -0.2795 0.1420 -0.2000 0.1784 0.2875 0.1909 0.1193 -0.1136 -0.1739 0.2591 0.1761 -0.3943 0.2057 -0.3102 -0.2057 -0.1511 0.3670 0.2102 -0.2557 0.1932 -0.2932 0.3034 0.4591 -0.1739 0.1580 0.3443 -0.2023 0.2386 0.2716 -0.2193 0.1466 -0.2386 0.2591 -0.1091 -0.2705 0.4114 0.2284 0.2114 0.2682 -0.2330 0.1773 -0.3261 0.3000 -0.2580 -0.1125 -0.1909 -0.2182 0.1682 -0.1250 -0.2545 -0.3739 0.1045 -0.2227 0.2318 0.2352 -0.2170 -0.1432 0.1466 0.2545 -0.2841 0.1466 -0.3216 0.1318 -0.4364 0.1273 0.2045 0.1420 0.4125 -0.1977 0.1909 -0.2511 -0.2523 -0.2136 -0.2670 0.2091 0.2136 -0.1125 -0.1841 -0.1773 -0.2705 0.2477 -0.1455 0.1955 0.2511 0.2023 0.1557 0.2011 0.2091 0.1182 0.1773 0.1943 0.2489 -0.1841 -0.3250 -0.2273 -0.2580 0.2307 0.2307 0.2148 -0.2545 -0.1307 -0.2807 0.2386 -0.2193 -0.1818 -0.2818 0.1727 0.2295 0.1568 0.2795 -0.1500 -0.1511 -0.2955 -0.2261 0.1716 -0.2239 -0.1682 -0.3227 0.2852 0.0932 0.2000 -0.2545 0.2375 -0.1750 -0.1670 0.1886 -0.1943 -0.1318 0.2239 -0.1625 0.2125 -0.2523 0.2034 0.2523 0.1852 -0.3102 -0.1932 -0.2182 0.2398 0.1966 0.2000 -0.4523 0.1648 0.1864 -0.2273 0.1477 -0.1841 -0.1864 0.2716 0.1455 0.1466 0.4364 -0.1886 0.1841 0.2386 -0.3318 0.2375 -0.1989 -0.4386 0.1557 0.1023 -0.1364 -0.1636 -0.2273 0.1682 0.2705 -0.2841 0.2193 -0.3182 -0.3659 -0.2955 -0.2045 -0.2625 0.1943 -0.1727 -0.1580 -0.2670 -0.2386 0.1364 -0.3011 -0.1716 0.1761 -0.2284 -0.3943 -0.2648 -0.2023 -0.1943 0.4114 -0.2364 -0.2011 -0.2580 -0.2102 0.2977 -0.2398 -0.1273 -0.1602 -0.1375 0.1830 0.2080 -0.1761 0.1398 0.1739 -0.2955 0.2295 0.1761 0.2068 0.3239 -0.2193 0.2977 0.1705 -0.4023 -0.2989 -0.2148 0.2375 0.2295 -0.1909 0.1591 -0.2295 -0.1682 0.2682 -0.2034 -0.2455 -0.1864 -0.2000 0.1511 0.2716 -0.3034 0.3295 -0.3193 0.3443 0.1659 -0.1375 -0.2432 0.2227 -0.1932 0.2114 0.2886 0.1807 -0.3852 0.2159 -0.1409 0.1580 0.2136 0.1523 -0.3818 0.2136 -0.3420 -0.3080 -0.2205 -0.3534 -0.3398 -0.2273 0.2295 -0.1830 0.3284 0.1955 0.1136 0.2284 0.1955 0.2284 0.1591 -0.2568 -0.2557 -0.2466 0.1330 -0.1250 -0.1670 0.2102 0.2534 0.2136 0.2182 0.1636 -0.2830 -0.1409 0.1920 0.1432 0.2557 0.1920 0.2261 -0.3011 -0.2443 -0.1375 -0.3170 -0.2125 0.2182 -0.3250 0.2352 0.2682 0.3398 0.3102 0.3375 0.1398 0.1386 -0.2375 0.1886 -0.1909 0.2045 0.4318 0.1875 -0.1795 -0.2216 0.1920 -0.2955 0.1682 0.2011 -0.3625 -0.1943 -0.2955 -0.1523 0.2659 -0.2114 0.2591 0.1580 -0.2455 0.2375 0.1614 0.1227 -0.2727 0.2545 0.2557 -0.1761 0.1818 -0.2568 0.2295 -0.2341 0.1648 -0.1761 0.2216 0.2034 -0.2705 -0.1534 0.2966 -0.1591 -0.1466 0.2000 0.0989 0.1614 0.2920 0.2148 -0.1636 0.2625 0.1534 0.2557 0.2261 -0.2739 -0.2364 -0.1466 0.2068 -0.2023 0.2864 0.3500 -0.2648 -0.2534 0.2455 -0.2227 0.3648 -0.1568 -0.1386 -0.2284 -0.1398 0.1500 -0.1920 -0.1432 0.2216 0.1670 0.3102 -0.2284 0.1545 0.1477 -0.1841 0.1557 -0.1648 -0.1818 -0.1727 0.2420 -0.1659 0.1386 0.2545 0.1852 0.2659 -0.1580 0.1761 0.2216 0.2091 -0.2182 0.2545 0.1466 0.1580 -0.2375 0.3409 0.2148 0.1795 -0.1739 -0.2943 -0.1273 -0.1398 0.3000 0.1568 0.2125 -0.2273 -0.1534 0.1830 -0.2989 -0.1750 -0.2307 -0.1375 -0.1466 -0.3205 0.2648 -0.3284 -0.1477 0.2045 -0.1477 -0.2659 -0.3125 0.1102 0.3091 0.2750 0.1545 0.1273 -0.2705 -0.2830 0.3011 0.3102 0.2432 -0.2511 -0.4409 -0.3045 -0.2557 0.2261 0.2364 -0.2682 0.1375 -0.1500 0.2091 0.1943 -0.1886 0.4489 0.1830 0.2716 -0.1489 0.1648 -0.2773 0.1750 0.2511 -0.1352 -0.2080 -0.1932 0.2114 -0.3443 0.2045 -0.1920 0.1818 -0.1477 0.2045 0.2114 0.3727 0.1795 -0.2818 0.2080 0.1898 0.2284 -0.1466 -0.1216 0.2261 0.2250 0.2307 0.2148 0.2273 0.2523 0.2170 -0.1705 0.2261 0.1489 0.1432 0.1818 0.2182 -0.1852 -0.2341 0.2977 -0.2318 -0.2591 -0.2398 0.3693 0.2443 0.2398 0.1841 0.2205 -0.3318 0.1989 -0.1989 0.3636 -0.2341 0.2045 0.1909 -0.3239 -0.1420 -0.3330 0.1841 -0.2182 -0.1318 -0.1659 0.2932 0.1750 -0.2557 -0.2136 0.2386 -0.1398 0.1477 0.1364 0.3795 0.3057 -0.1466 0.2364 -0.1943 0.1341 0.1932 0.2648 -0.2932 -0.1739 -0.3989 0.1909 -0.1818 -0.1318 -0.1591 -0.1511 0.1875 -0.1568 -0.2216 -0.2034 -0.1534 -0.1545 -0.2318 -0.2182 0.2114 -0.3875 -0.2375 -0.1750 -0.1761 0.1523 0.2216 -0.1818 0.3114 0.2716 0.3091 -0.1602 -0.2841 -0.1739 -0.1716 0.1909 -0.1920 0.2761 0.4102 -0.1364 0.1739 -0.2080 0.2432 -0.1477 0.2455 -0.2125 0.3966 -0.1898 -0.2420 -0.2080 0.1466 0.2375 -0.2182 0.2898 0.2205 0.1466 0.1295 -0.2909 -0.1750 -0.2091 0.2636 -0.3091 0.2670 0.1977 -0.1455 0.1477 0.3250 -0.1898 -0.2011 0.2239 -0.2148 0.3182 0.2011 0.2807 -0.2727 -0.1432 0.1330 0.2182 -0.2568 0.2023 -0.1705 -0.2114 -0.1409 0.1409 0.2125 0.2568 0.2625 -0.1977 -0.2636 -0.1557 -0.1989 -0.2045 -0.1705 0.3170 -0.1886 0.2466 0.2920 -0.1920 0.1375 -0.3420 -0.1375 0.2659 0.3466 -0.1670 -0.2352 -0.1852 -0.1727 0.2091 -0.1750 -0.1636 -0.2739 0.1466 0.3875 0.1182 0.2841 0.2114 0.2034 0.2057 -0.1307 0.3636 0.1182 -0.2284 0.1898 0.2625 0.2034 0.2273 -0.2057 -0.1943 -0.1841 0.3011 -0.2341 0.1170 0.3159 0.2818 -0.3159 -0.1682 -0.2636 -0.2477 -0.3341 -0.3386 -0.1375 0.1852 0.2511 -0.4216 -0.0830 -0.2170 -0.1761 -0.1886 0.1591 -0.1739 0.2375 0.2477 0.1682 0.2511" HIT_INDICES="3 14 37 53 54 58 59 60 61 71 91 95 104 115 116 119" ES_PROFILE="0.0352 0.0068 -0.1307 -0.2045 -0.1420 -0.1068 -0.0443 0.0182 0.0807 0.0614 -0.0489 -0.0136 -0.0239 -0.0523 0.0102 0.0545" RANK_AT_ES="52.0000" RANK_SCORE_AT_ES="1.5600"/>
  <DTG RANKED_LIST="SexDevelopmentGenesPRL_remapped.rnk" TEMPLATE="na_as_pre_ranked" GENESET="gene_sets.gmt#GOBP_MORPHOGENESIS_OF_EMBRYONIC_EPITHELIUM" ES="-0.3138" NES="-1.2141" NP="0.2339" FDR="0.6737" FWER="1.0000" CHIP="ftp.broadinstitute.org://pub/gsea/annotations_versioned/Human_Gene_Symbol_with_Remapping_MSigDB.v7.5.1.chip" RND_ES="0.1708 0.1818 0.3217 -0.2545 -0.2134 0.2332 -0.2261 -0.2538 0.2111 -0.1700 -0.4530 0.1826 0.3534 0.2545 -0.2182 -0.2182 0.2229 0.2925 -0.3273 0.1715 0.2316 -0.5091 0.1771 0.2356 0.3146 -0.2925 -0.3794 0.2150 -0.2759 -0.2830 0.4395 0.3004 0.2743 -0.3051 -0.3534 0.3043 0.2419 -0.2016 0.3130 -0.2672 0.5312 -0.2221 0.2885 0.3360 0.2206 0.3233 -0.2016 -0.1889 0.2625 -0.2545 0.2522 -0.1976 0.4221 0.2055 -0.1913 -0.2364 -0.2292 0.2087 -0.2237 -0.3447 0.3320 0.2142 0.3652 -0.3138 0.3842 0.3154 0.2846 0.3194 -0.1589 0.3787 -0.1700 0.3059 -0.2190 0.1739 0.1858 0.2933 0.2632 0.2095 -0.1652 0.3573 0.2759 -0.3486 0.2142 -0.3178 -0.4024 -0.2743 0.3320 0.1976 0.3328 0.2506 -0.1486 0.3368 -0.1889 -0.3834 0.3360 -0.2719 0.1810 0.2877 0.2791 -0.2759 -0.3281 -0.3960 0.2000 -0.3320 0.3573 -0.2111 0.2980 0.1976 -0.1557 0.2348 -0.3146 0.3289 0.2451 -0.2047 -0.3099 0.2292 0.2277 0.2569 0.4047 0.2395 -0.1534 -0.2292 -0.2348 -0.2530 -0.3368 0.3233 -0.3328 0.2625 0.2490 -0.1660 -0.1960 -0.1834 0.2458 0.3178 0.3913 -0.5921 -0.1423 0.2609 0.2103 0.2672 0.2672 0.1960 0.3700 -0.3652 0.2008 -0.2158 0.1628 -0.2593 -0.4451 0.4751 0.1462 0.3051 -0.1794 -0.1502 0.4008 -0.2292 0.2498 0.2490 -0.2134 0.2530 -0.3486 -0.1455 -0.1613 0.2957 0.1826 -0.2332 -0.2522 -0.3478 0.2016 -0.1652 -0.2656 0.2506 -0.3700 -0.2767 0.1921 0.3581 -0.4047 -0.1668 -0.2545 -0.2545 0.3004 0.2229 -0.3138 -0.2545 0.1486 -0.2142 0.2134 -0.1937 -0.1549 -0.2530 0.1423 0.2285 0.2245 0.2206 -0.3494 -0.2585 0.3787 -0.4095 0.2577 -0.2656 -0.3099 0.2285 -0.2632 0.4190 0.2229 -0.2585 -0.2111 -0.6830 -0.3281 0.3360 0.2545 0.2704 0.1660 0.4190 0.1510 0.3573 -0.1968 -0.4482 -0.3067 -0.2261 0.2625 -0.1921 -0.2395 -0.3051 -0.2395 -0.3233 0.2972 -0.1589 0.2893 0.3968 -0.2617 -0.1486 -0.2403 -0.2372 0.2451 0.2443 -0.1787 0.2545 -0.4957 0.3834 -0.3455 -0.3130 -0.2324 0.3787 0.1415 -0.2063 -0.1613 0.2008 0.4617 -0.3447 -0.3059 -0.3146 -0.3747 0.4221 0.3304 0.2696 0.1810 0.3320 0.3573 -0.1676 -0.2142 0.2047 -0.4877 0.1383 -0.1842 -0.3621 0.3968 -0.3233 -0.2419 -0.3668 0.5225 0.3976 -0.2316 -0.2071 -0.1787 -0.2569 0.2798 -0.3407 -0.2672 0.1755 -0.3628 -0.1684 0.2498 0.1668 0.1945 0.2964 -0.3320 0.3051 -0.1296 -0.5439 -0.3447 0.3312 -0.1510 -0.2482 0.1676 0.2743 -0.1858 0.3004 0.2055 0.1312 0.2632 -0.2759 0.2277 -0.2308 -0.1589 0.2103 0.2356 -0.2134 0.3502 0.1391 0.2134 0.4696 -0.2008 -0.3589 -0.2925 -0.3281 0.4324 0.1976 0.2134 0.2838 0.2704 0.2047 -0.2751 -0.1739 0.2142 0.1976 -0.3439 -0.2545 0.3447 -0.3107 0.3834 -0.4964 0.2443 0.3747 0.3107 -0.2372 -0.1976 -0.2490 -0.3708 -0.3360 0.2103 -0.1968 0.3320 -0.3455 -0.3320 0.1652 0.2806 -0.4047 -0.1581 0.1470 0.3281 -0.2617 -0.2443 -0.1739 0.2229 0.2016 -0.1549 -0.3834 -0.3304 -0.2190 -0.2704 0.2087 -0.1739 0.1755 0.2182 0.2964 -0.1217 -0.3138 0.1968 0.2458 -0.2285 -0.1478 -0.1747 -0.2545 0.1708 0.3004 -0.2395 -0.2980 -0.1415 -0.2506 -0.1534 0.3415 -0.2024 -0.3107 0.2237 -0.2806 0.4838 0.2111 -0.2292 0.3225 -0.2917 -0.1818 0.2751 -0.1937 -0.2498 0.3747 -0.3146 0.3360 0.2719 0.2198 0.1700 0.1763 -0.2087 -0.1628 -0.2332 -0.2846 -0.3012 -0.3739 0.1304 -0.2087 0.3755 -0.2451 0.2245 -0.1874 -0.4142 -0.3273 -0.2016 0.3194 -0.2522 0.2553 0.2696 0.1921 0.1289 -0.2103 -0.1494 -0.4625 0.1968 0.2095 0.2893 0.1794 0.2063 -0.3004 -0.1802 0.3747 0.2134 -0.1708 -0.4443 -0.2877 -0.2158 -0.1739 -0.2530 -0.2664 -0.1399 0.1542 -0.1502 0.3881 -0.2261 0.1621 0.1976 -0.2830 0.2704 -0.1842 0.1945 -0.2395 0.2877 0.2751 -0.1494 0.2759 0.2632 -0.2221 0.2395 -0.2704 0.1652 0.2103 -0.1708 0.2372 0.2024 -0.3320 -0.1850 -0.2024 0.2530 -0.1747 0.2838 0.2830 -0.2451 0.1826 0.2625 0.1976 -0.1921 -0.2419 -0.2403 0.2490 -0.2348 0.2925 0.4577 0.1723 -0.2134 -0.3020 -0.1613 -0.1368 -0.3043 -0.4229 0.3115 -0.3067 0.2150 0.1913 0.2411 -0.2379 0.2119 -0.2024 0.1383 0.3968 -0.2364 0.2704 0.1731 0.1676 0.3715 -0.2055 -0.2846 0.2972 0.2071 -0.3225 -0.2055 -0.2190 -0.2656 0.3115 0.3802 0.4182 0.3589 0.3146 0.3225 0.2403 0.2870 0.1447 0.2095 -0.3763 0.2403 -0.3217 0.2783 0.2743 0.3004 0.2332 0.2980 0.1589 0.6221 -0.2846 -0.1455 0.2055 -0.1510 0.2182 -0.2490 0.2198 0.2530 0.1747 0.2632 -0.1526 -0.1826 -0.2585 0.4047 0.3447 -0.1794 0.1660 -0.2316 -0.1423 -0.2379 -0.2237 -0.1613 0.2269 0.3573 -0.1976 0.2103 0.2332 -0.4577 0.2498 0.3676 -0.2656 0.2032 -0.2482 0.1897 0.2451 0.3115 -0.2838 -0.3130 -0.1447 0.2308 0.2877 0.2759 0.2617 -0.2482 0.3107 -0.3154 0.2498 -0.3747 -0.2435 0.1700 0.4356 -0.1589 -0.3233 0.1834 0.1723 0.2182 -0.2095 -0.1842 -0.2047 -0.2229 -0.2103 -0.2609 0.1542 0.2632 0.2877 0.3328 -0.3241 0.3186 0.3834 0.2174 -0.1660 0.2229 0.2111 -0.1304 0.3281 -0.1842 0.2190 -0.2150 0.3573 0.2632 0.2332 0.2285 0.2356 0.2885 0.1739 -0.3178 -0.2838 -0.2466 0.1375 -0.4759 -0.1929 0.4277 -0.1684 0.3130 0.3352 0.2925 0.3834 0.1407 0.3099 -0.5091 -0.3439 0.3178 0.1557 -0.2530 0.3874 -0.1826 -0.3225 0.3051 -0.1794 0.3186 0.2316 0.3146 -0.2783 -0.1945 -0.2530 0.4269 0.2119 0.2379 -0.1304 0.3004 0.2632 0.2071 -0.1984 -0.3352 0.3700 -0.2877 -0.3099 0.2632 0.4055 -0.2119 0.2419 0.3217 -0.1470 -0.3154 0.2838 -0.1415 0.2095 -0.2640 -0.1542 0.2395 0.1968 -0.1644 -0.2356 0.1968 -0.2664 -0.4443 -0.2332 -0.2411 0.3146 0.1747 0.2538 0.2206 0.3091 -0.2348 0.2229 -0.3154 -0.3043 -0.3391 0.2324 -0.2538 -0.2593 -0.2221 -0.3542 -0.3494 -0.3328 -0.1628 0.1296 -0.1549 0.1755 0.1929 -0.2419 -0.2545 -0.2696 -0.2403 0.1929 -0.1715 0.1921 0.1747 -0.2047 -0.2719 -0.4261 0.4356 0.3281 -0.3913 0.1976 -0.3621 -0.3929 -0.2158 -0.1455 0.1889 -0.4134 0.1186 -0.2530 -0.2806 0.2925 -0.1834 -0.2964 -0.2071 -0.2711 0.2316 -0.2237 0.2538 -0.2237 -0.1874 -0.2672 0.2395 -0.2569 0.2372 -0.2103 0.2957 -0.2032 -0.3059 -0.2617 0.3028 -0.2798 0.2640 0.2190 -0.2372 0.2411 0.2743 0.3755 -0.2696 -0.3225 -0.4569 0.2016 0.2000 -0.2356 0.3794 0.1652 0.2538 0.1526 -0.2174 -0.3217 -0.3542 -0.2372 0.3138 0.2964 -0.3834 -0.4087 0.3186 0.2538 0.1763 -0.1526 0.1929 -0.3929 -0.3494 -0.2838 -0.2625 0.2711 0.2292 -0.1289 -0.3241 -0.2522 -0.1913 0.2625 0.1526 -0.3407 -0.2047 -0.2277 -0.3154 -0.1676 0.4142 -0.2791 0.1921 0.1715 0.2759 0.2625 0.2743 -0.3360 0.4625 -0.2625 -0.1312 0.1874 -0.2625 0.1470 0.2783 0.1913 0.1202 0.2269 0.1573 -0.1621 0.2925 0.4095 -0.1810 0.2569 -0.1676 0.3067 0.2482 0.2142 -0.1668 -0.2656 -0.1636 -0.2751 -0.2759 -0.1589 0.3312 -0.1929 -0.2585 0.3494 -0.1565 -0.2538 -0.1162 -0.1818 0.2925 -0.1739 -0.4617 0.2419 0.2672 -0.2150 0.3130 -0.1510 0.1960 0.2711 0.2632 0.3447 0.3526 0.1708 -0.2364 0.2158 0.2261 0.2798 0.2767 0.3542 0.1810 0.5051 -0.2696 0.3186 0.3051 -0.3628 0.2261 0.2403 0.1889 -0.4316 -0.1723 -0.3976 0.5186 0.3138 -0.2545 -0.2316 -0.3652 0.2071 0.1241 -0.1810 0.3273 -0.2182 -0.2047 0.1913 -0.2743 -0.2150 -0.2972 -0.2783 0.1802 -0.3281 0.5352 -0.1621 0.3921 0.3233 -0.1209 0.4000 -0.4087 -0.3304 -0.2656 0.1787 -0.3391 0.2087 0.3621 0.3107 0.2957 0.3937 -0.1510 0.1739 -0.2229 0.1889 0.2277 0.2680 0.4791 -0.2261 0.1273 -0.2854 0.1494 0.1265 0.3154 0.2656 -0.3225 -0.2024 -0.2182 -0.2530 0.2854 0.2711 0.2403 0.1889 0.1573 0.3415 0.3194 -0.1984 -0.1874 0.2245 -0.2877 0.3320 -0.3051 -0.2846 -0.2577 -0.2704 -0.2008 0.1439 0.2158 -0.2435 0.2798 -0.2245 -0.2379 -0.1842 -0.2403 -0.2530 -0.3494 -0.2221 -0.2024 0.1984 -0.5700 -0.2403 0.2783 0.1597 0.2024 0.2640 -0.3265 -0.3455 -0.2625 -0.2917 -0.2411 -0.2458 -0.2672 -0.1889 0.2877 0.2261 0.2609 0.3787 0.2316 -0.2664 -0.3099 0.4134 0.2411 -0.3020 -0.1731 0.1091 -0.2324 -0.1115 0.2980 0.3273 -0.2032 0.1684 -0.1407 -0.3573 0.2379 -0.1684 0.1391 0.4443 0.1731 -0.2791 -0.1676 -0.3138 0.2095 -0.3099 -0.2980 0.3265 0.1478 -0.3968" HIT_INDICES="1 33 59 60 61 63 82 88 100 115 116" ES_PROFILE="0.0822 -0.0964 -0.2229 -0.1320 -0.0411 0.0411 -0.0245 0.0229 0.0182 -0.0126 0.0783" RANK_AT_ES="58.0000" RANK_SCORE_AT_ES="0.9600"/>
  <DTG RANKED_LIST="SexDevelopmentGenesPRL_remapped.rnk" TEMPLATE="na_as_pre_ranked" GENESET="gene_sets.gmt#GOBP_SENSORY_PERCEPTION" ES="-0.3091" NES="-1.2140" NP="0.2200" FDR="0.6701" FWER="1.0000" CHIP="ftp.broadinstitute.org://pub/gsea/annotations_versioned/Human_Gene_Symbol_with_Remapping_MSigDB.v7.5.1.chip" RND_ES="-0.1455 0.2403 -0.4625 0.1573 -0.2711 -0.1028 0.3834 -0.3067 0.2063 0.3051 -0.1850 0.2372 -0.2885 -0.2000 0.2743 0.2103 -0.1715 -0.2672 0.2672 0.3447 0.3478 0.1368 0.3186 0.2221 0.2087 0.3043 0.2443 -0.2119 -0.3217 0.2285 0.2530 0.2308 -0.2277 -0.2411 0.3067 0.3494 -0.2285 -0.3115 0.1834 -0.2316 0.1123 -0.2419 -0.1897 0.2364 0.1723 0.1708 -0.2047 0.2269 -0.2055 -0.2617 0.2000 -0.4190 0.2221 0.2032 0.1565 0.3265 -0.2846 -0.3051 0.1881 0.2443 -0.2269 -0.1676 0.2577 -0.2458 -0.1913 -0.1881 -0.2877 -0.2838 -0.2964 0.2134 -0.1755 0.1874 0.1945 0.2198 -0.2530 0.3755 -0.2174 -0.1470 -0.3281 0.3415 0.1826 -0.3929 0.2000 -0.3067 -0.2245 0.1462 -0.1874 0.3217 -0.2237 -0.3004 -0.1534 0.1739 -0.4838 -0.3715 0.2877 0.2063 -0.3146 -0.2743 -0.3881 0.2696 -0.1628 0.2142 0.2055 -0.3146 -0.2625 0.2000 -0.2158 0.2925 -0.2451 -0.2198 0.1526 -0.2356 -0.3826 -0.2893 -0.1439 0.2593 0.4877 0.2190 -0.2229 -0.2435 -0.1976 0.2316 -0.2332 -0.3494 0.2877 0.2364 -0.2372 0.1889 -0.1510 0.1613 0.1842 0.2783 0.1368 -0.3621 0.4664 0.1897 -0.2482 0.4538 -0.2490 -0.1526 0.3415 0.1881 -0.2569 -0.1739 -0.1889 -0.2593 -0.2846 -0.4142 0.3502 0.2364 0.2292 0.2032 0.1960 0.1881 0.2158 -0.1747 -0.2846 -0.2198 -0.2791 0.2498 0.1913 0.2087 0.3146 -0.2538 0.2285 0.2221 -0.2055 0.2798 0.3020 -0.2885 0.4569 0.2538 -0.5273 0.3447 -0.3138 -0.1842 -0.1960 -0.3652 -0.2316 -0.2395 0.1826 -0.3534 0.2490 -0.2664 -0.2174 -0.4000 0.2348 0.2577 0.2008 0.2372 -0.1628 0.1850 0.2308 -0.1834 0.2704 -0.1510 0.2545 0.3534 -0.3534 -0.2158 -0.3676 0.2711 0.2870 -0.1976 -0.2522 -0.1304 0.2134 0.2917 0.1470 0.1897 0.2838 -0.1842 0.2443 0.1668 -0.1739 -0.4617 -0.2933 -0.1304 0.2356 0.1652 -0.4530 0.2925 -0.2498 -0.2245 -0.1747 -0.1937 -0.1763 0.2000 -0.2142 0.1549 -0.2198 0.2229 -0.1810 0.3486 -0.2972 0.2047 -0.3004 -0.1573 -0.2806 0.4316 -0.2221 0.2000 0.2229 -0.2348 0.1794 0.3494 -0.2419 0.2632 0.1881 -0.2024 0.3130 0.3708 -0.2625 0.2957 -0.2356 -0.2490 0.3225 -0.2870 0.3178 -0.3787 -0.3059 0.3542 -0.2245 0.1391 0.2237 0.3265 0.2743 -0.1383 0.1960 0.2743 0.2585 0.3328 0.4490 0.2087 0.3502 0.2174 -0.2522 0.4585 -0.2356 -0.2395 -0.1589 -0.1676 -0.1874 0.2261 0.2798 -0.4063 0.2466 -0.1660 -0.4482 0.3012 0.2941 0.2237 -0.4783 -0.2806 -0.3368 0.2783 -0.3146 0.2522 0.3889 0.2530 0.3794 0.1715 0.2656 -0.2751 0.1937 -0.2032 -0.2237 -0.2964 0.4451 0.3320 0.3502 0.2522 -0.2759 -0.2696 -0.3154 0.2087 0.1486 -0.2174 -0.1708 -0.1945 0.3281 -0.2838 0.3091 0.2324 0.3447 -0.2783 0.3178 -0.2545 0.1478 -0.3613 0.1573 0.1889 0.2395 0.2372 0.4055 -0.3581 0.2711 0.2348 -0.1913 -0.1787 -0.2324 0.1684 -0.3494 0.2403 -0.1621 0.4055 0.2221 -0.2593 -0.2458 -0.2332 0.2364 -0.2245 0.2980 0.3581 -0.2364 -0.2609 0.2111 0.2553 -0.2435 -0.2838 -0.1494 -0.1708 -0.3059 0.3794 0.2332 -0.3652 -0.1028 0.1470 0.2593 0.2893 0.2348 0.2308 -0.2522 0.3091 -0.1565 0.3447 -0.1984 -0.3059 0.2174 0.2632 0.1976 -0.4316 0.2000 0.4016 0.3478 0.1613 0.2451 0.1850 -0.2308 -0.1621 -0.2743 -0.2925 0.4055 0.3439 -0.2530 -0.1668 -0.3415 0.2711 -0.1668 -0.2103 0.3091 0.1787 0.2522 -0.2917 -0.2095 -0.4190 0.2055 0.1186 0.2348 0.2506 0.2696 -0.1723 0.3478 -0.3478 0.4095 -0.1850 0.2522 0.1968 0.2443 0.1510 -0.3455 0.1802 0.3929 0.1352 0.2759 0.2609 0.1526 0.3399 0.2324 0.1984 0.2870 -0.1826 0.3929 0.2490 -0.1628 0.2324 0.3889 -0.2087 0.3960 -0.3739 0.2893 -0.3320 -0.2095 -0.3486 0.2830 0.3399 0.2719 0.1731 -0.3960 0.1834 -0.3043 -0.1755 0.2490 0.3542 0.2719 0.2269 -0.1225 -0.1597 -0.3502 -0.1676 -0.2190 -0.2640 -0.3059 -0.2759 -0.2206 -0.2482 0.3486 -0.4451 -0.2190 0.1621 0.2111 0.4348 -0.2585 -0.2893 -0.2063 0.3099 -0.2885 -0.3573 0.1945 -0.2767 -0.2411 -0.3794 0.1913 0.2198 0.3921 0.2087 -0.1834 0.2482 -0.3621 -0.1059 0.1700 -0.1984 0.2403 0.2751 -0.3708 -0.2229 0.1913 -0.2261 0.3154 0.3320 0.2261 0.2577 0.2672 -0.2008 0.3304 0.3976 0.3233 0.3273 -0.2964 0.3494 0.3273 0.1676 0.2838 -0.1502 0.2885 -0.2711 0.3028 -0.1708 -0.1320 -0.1858 -0.2846 -0.2783 0.1542 -0.3573 0.1249 -0.1834 0.2111 0.1929 -0.2498 -0.3186 -0.1462 0.5565 0.2095 -0.3043 -0.2664 0.2055 -0.1589 -0.3573 0.3447 -0.2411 -0.1644 -0.3265 0.2972 -0.1897 -0.3273 -0.1312 0.2372 -0.2846 -0.3138 -0.2435 -0.2530 -0.1660 -0.3265 0.1937 -0.2466 -0.2545 -0.2696 -0.2885 0.2198 -0.2198 -0.1937 -0.2111 -0.1968 0.2585 -0.1296 -0.3589 0.3502 0.2395 -0.2530 0.2316 -0.2016 0.3360 -0.3494 0.1486 0.1889 -0.2783 0.1091 -0.2498 -0.1960 -0.1921 0.3233 0.3091 -0.3478 0.4395 0.4008 -0.3154 0.1858 0.2617 0.3668 0.2119 -0.1581 0.3217 -0.2759 0.1945 -0.3755 0.2846 0.1787 -0.1660 -0.3747 0.1668 0.4877 0.2032 -0.1976 -0.2451 0.2016 0.1660 0.1945 -0.2221 0.5099 -0.4348 0.2237 0.1802 -0.2506 -0.2538 -0.2008 -0.2490 0.1676 -0.2632 -0.3921 -0.1644 0.4411 0.3407 0.1842 -0.2229 -0.4182 -0.1810 -0.1676 0.2885 -0.1747 -0.2119 -0.2277 -0.3107 0.3107 -0.1731 -0.2332 0.1486 0.3107 -0.2103 0.3826 -0.2087 -0.3834 0.3573 0.1549 -0.1755 -0.2055 0.1542 -0.1715 0.3217 0.2372 -0.1787 0.2047 0.4577 0.2364 0.2917 -0.2609 -0.3913 0.2032 -0.2585 0.2759 0.2000 -0.2316 0.2245 0.2032 0.3178 -0.1763 -0.2150 -0.2150 0.2585 0.3455 0.2071 -0.2569 -0.2221 0.2403 0.2016 -0.3850 0.3320 0.1937 -0.3186 -0.2617 0.2490 0.2877 0.2870 0.1802 -0.3004 0.2933 -0.3368 0.2617 -0.2150 0.1225 -0.2632 0.3763 0.2830 -0.2403 -0.1858 -0.1747 -0.2182 -0.2395 -0.1225 0.2696 -0.2530 -0.1897 0.2838 0.1565 -0.2016 0.4055 0.1636 -0.2411 -0.2103 0.1542 -0.1897 -0.3368 0.1897 0.1739 -0.2767 -0.1763 -0.2055 -0.1945 -0.3834 0.2174 0.2711 0.3652 -0.2577 0.2664 -0.3708 0.2016 0.1439 -0.1850 -0.1937 -0.2711 -0.2443 0.1747 0.3652 -0.3130 0.3968 -0.3747 -0.1826 0.2704 0.3613 0.2285 0.2095 0.1794 -0.4348 0.3739 0.2656 0.1383 0.1399 -0.2490 0.3304 -0.3834 -0.1818 -0.3265 0.3834 0.2925 -0.3194 -0.2506 -0.3352 0.3051 0.2443 0.4134 -0.1731 0.1573 0.1668 -0.1700 0.2530 -0.1636 -0.1668 0.2055 -0.1826 0.2134 0.2632 -0.2174 0.1881 -0.2925 0.2024 0.3043 -0.1921 -0.4830 0.2237 0.2830 -0.3043 -0.1700 -0.2150 0.3304 -0.2111 -0.2269 -0.2838 -0.1249 -0.2451 0.2229 0.1929 -0.3130 -0.3889 0.2846 -0.3051 0.3059 -0.2617 -0.2292 -0.1613 -0.2356 -0.1976 -0.2893 -0.2316 0.2458 -0.2395 0.3921 -0.3312 -0.1787 0.3889 -0.2980 -0.2972 0.2680 0.2964 -0.4221 -0.2577 0.2372 -0.2419 -0.1937 -0.1976 -0.1700 -0.2087 0.3399 0.3233 0.2364 0.2277 -0.2142 0.2047 0.2095 0.2617 0.2838 0.2182 0.2885 -0.3352 0.2103 0.3146 -0.2435 -0.2751 -0.2443 -0.3447 0.2893 -0.3581 -0.3715 -0.2308 -0.1763 0.2435 -0.1652 -0.1913 0.1447 -0.3012 0.2198 -0.2925 -0.4403 0.1889 -0.2016 -0.2134 0.1889 -0.3613 0.1976 0.2632 0.3526 -0.2791 0.1241 -0.2158 0.3115 0.1581 -0.1976 -0.3051 0.2364 0.2095 0.2190 0.2348 -0.3091 -0.2632 0.2704 0.2198 -0.3660 0.3534 -0.2885 -0.1478 -0.3107 -0.1968 0.2071 -0.2142 -0.2680 0.4142 0.2617 0.3455 0.2095 -0.1755 0.3020 -0.3660 0.4150 -0.3091 -0.1676 -0.2569 -0.1834 0.4783 0.2767 0.1913 0.5265 -0.2435 0.1708 -0.1858 -0.2174 -0.2498 -0.2538 0.3004 -0.2743 0.1858 -0.2403 0.4269 0.1360 -0.1249 0.3241 -0.3273 0.2150 0.1976 0.2759 -0.1913 0.2545 0.1858 0.2545 -0.2308 0.1881 0.2411 0.2182 -0.1897 0.3573 0.2885 -0.2743 0.2925 0.2443 -0.1549 0.2964 0.3225 0.4664 0.1874 -0.1929 -0.1818 0.1897 0.2751 -0.1850 -0.4617 -0.3755 0.3676 -0.1486 -0.2419 -0.2142 -0.3787 0.3312 0.1921 0.1407 -0.1787 -0.2308 0.2356 -0.2925 0.1937 0.1328 0.1889 -0.3360 -0.1771 -0.2008 0.4269 -0.4711 -0.2957 -0.2198 -0.1700 0.3154 0.1937 0.2522 -0.2095 0.3138 -0.2348 0.2569 -0.4538 0.2356 0.2261 -0.2553 0.1787 0.1549 -0.4142 0.1747 0.2672 0.3921 -0.3146 0.3020 0.4482 -0.2569 0.1644 0.3439 0.1945 0.2277 -0.3739 -0.3360 0.2593 0.1383 0.2119 -0.3708 0.4395 -0.2032 0.4087" HIT_INDICES="34 47 48 66 68 92 99 100 102 105 114" ES_PROFILE="-0.2047 -0.2182 -0.1273 -0.1842 -0.1020 -0.2111 -0.1723 -0.0814 0.0008 0.0743 0.0957" RANK_AT_ES="46.0000" RANK_SCORE_AT_ES="2.1000"/>
  <DTG RANKED_LIST="SexDevelopmentGenesPRL_remapped.rnk" TEMPLATE="na_as_pre_ranked" GENESET="gene_sets.gmt#HP_ORAL_CLEFT" ES="-0.1821" NES="-1.2061" NP="0.2266" FDR="0.6845" FWER="1.0000" CHIP="ftp.broadinstitute.org://pub/gsea/annotations_versioned/Human_Gene_Symbol_with_Remapping_MSigDB.v7.5.1.chip" RND_ES="0.1214 0.1750 -0.1250 0.1321 -0.1500 0.1107 0.1214 -0.0893 0.1179 0.1286 0.1179 0.1571 0.0964 0.1500 0.2143 0.2179 0.1071 0.1536 -0.1929 0.1500 -0.0964 0.2036 -0.1679 -0.1393 0.2071 0.1036 0.1750 -0.1643 -0.2214 0.1393 0.1464 0.1679 0.1571 -0.2321 -0.1321 -0.1500 0.2107 0.1714 -0.1929 0.1607 -0.1107 0.1571 0.0964 -0.1571 0.1321 0.1071 0.1929 0.1321 0.1214 -0.1750 -0.0964 -0.1214 -0.1179 0.2107 -0.1250 -0.1607 0.1357 -0.1750 0.1107 0.1500 0.1679 0.2321 -0.1000 -0.1571 -0.1821 0.1393 -0.1929 -0.1214 -0.1643 0.1500 -0.1143 0.1286 -0.2286 0.1286 0.1679 0.2464 -0.1821 0.1143 0.1607 -0.1643 -0.1214 0.1250 0.0929 -0.1571 -0.1321 -0.1607 0.1643 0.2107 0.1893 -0.0964 -0.1321 0.1714 -0.1250 -0.2357 0.1429 0.1821 0.1321 -0.1464 -0.1250 -0.0929 0.1036 -0.2464 -0.1250 0.2214 0.0821 -0.0929 0.1179 -0.1071 -0.1714 -0.1179 0.1464 0.1286 -0.1179 0.1750 0.1964 0.1429 0.1893 0.1607 0.0964 0.2000 -0.1500 0.1357 0.0964 -0.1714 0.2321 0.1429 -0.1500 -0.2000 -0.1857 0.1857 0.1857 0.2000 -0.1964 0.1107 0.1000 -0.1429 0.1214 -0.0964 0.1536 -0.1179 -0.2000 0.1607 -0.2071 -0.0929 -0.1286 -0.0857 -0.3321 0.1214 -0.1357 0.2607 0.0929 0.1393 0.2071 0.1500 0.1786 0.1536 -0.1357 -0.2464 0.0893 -0.1107 -0.1500 0.1393 -0.0857 -0.1679 -0.1286 -0.0964 -0.2036 0.1643 -0.1464 -0.1464 -0.1036 0.1000 -0.1714 0.0964 -0.1464 -0.1143 -0.1786 -0.0929 -0.1286 0.1036 -0.1179 -0.1071 0.2071 -0.1429 -0.2071 -0.1607 0.1964 0.1500 0.1464 -0.1250 -0.1143 0.2107 -0.1250 0.1714 0.1250 -0.2071 0.1464 0.1464 0.0964 0.1429 -0.0893 -0.1179 -0.1143 0.1036 0.1286 -0.1857 -0.1214 0.1286 0.1000 0.1000 -0.0929 -0.1643 0.2143 0.0893 0.2286 -0.1143 0.2036 0.1036 0.1893 0.1071 -0.1036 -0.2929 0.2179 0.1036 0.0786 0.1071 -0.2000 0.2000 -0.1536 0.1321 0.1214 -0.2286 -0.1036 0.1571 0.1536 0.1036 -0.1107 -0.0929 0.1107 -0.2250 0.1607 0.0893 -0.2250 -0.0964 -0.1500 0.1143 -0.1750 0.2036 0.1143 0.1536 0.1250 0.1179 0.1571 0.0679 -0.1893 0.1786 -0.1357 -0.1821 -0.1321 -0.1964 0.1500 0.1536 -0.1750 -0.1643 -0.2714 -0.2679 0.1214 0.0857 -0.1214 0.1107 -0.1321 -0.2071 0.2000 -0.1321 0.1179 -0.1250 0.1179 -0.1786 -0.0857 0.1714 -0.0929 -0.2964 0.0714 0.2036 0.1071 -0.2107 -0.2393 0.1321 0.1107 -0.0679 -0.1107 -0.2000 0.1429 -0.1750 0.1571 0.1857 0.1286 0.1393 -0.2000 -0.1536 0.1821 0.1571 0.1821 -0.0929 -0.1500 0.1500 -0.1036 0.1250 0.1179 0.0929 -0.1214 -0.1464 -0.1821 0.1500 -0.1321 0.1786 0.1000 -0.1179 0.1429 0.2679 0.1036 0.1429 -0.1607 -0.1786 0.1107 0.0964 0.1393 -0.2000 0.1357 0.1679 0.1214 0.1571 0.1036 0.3036 -0.1036 0.1500 -0.0857 -0.1536 0.1536 -0.1429 -0.1036 0.1393 -0.1036 -0.1429 -0.1821 0.2000 -0.2393 -0.1750 -0.1357 0.1357 -0.1000 -0.1536 0.1821 -0.2250 -0.1000 -0.1250 0.1286 -0.0964 -0.2786 -0.2571 -0.2750 0.1821 0.1393 -0.1929 -0.1107 0.0964 -0.1286 0.1679 0.1107 0.1679 0.1893 0.1464 0.2143 0.1500 0.0893 0.1893 -0.1107 0.1321 0.1250 0.1357 0.0893 0.1679 0.1464 0.2321 -0.1607 0.1607 0.1714 0.1857 0.1643 -0.1250 -0.1143 -0.0964 -0.1393 0.1786 -0.1536 0.1179 0.1607 0.1464 0.1643 0.0929 -0.0679 0.1179 -0.0857 -0.1536 0.1143 0.0643 -0.1321 0.0929 -0.1143 0.1929 0.1357 0.2357 0.1357 -0.2143 -0.1036 0.1643 0.1536 0.1536 0.1143 -0.2071 -0.1500 0.1286 -0.1107 -0.1643 0.1750 0.1286 -0.1321 0.1643 0.1500 0.1071 -0.0929 -0.1071 -0.1750 0.1071 -0.1429 -0.1393 0.0929 0.2036 -0.1750 0.0893 -0.1786 0.0857 -0.2107 0.1214 -0.1107 -0.1857 -0.1393 0.1286 -0.1321 0.1500 -0.2214 0.1071 -0.1286 0.0964 -0.1000 0.1036 -0.1321 -0.1500 0.1714 -0.0964 0.1464 0.1036 0.0893 -0.1250 -0.0750 -0.1750 -0.2321 0.1643 -0.1929 0.1214 0.1357 -0.0929 -0.0929 0.1607 -0.2357 -0.1643 -0.1464 -0.1036 -0.1357 -0.1179 0.2250 0.0964 -0.1000 0.1857 0.1536 -0.1500 0.1929 -0.1357 0.1571 -0.1393 -0.2000 -0.1143 0.1321 0.1571 -0.1286 0.1286 0.1429 0.1286 -0.0964 -0.0821 0.1679 -0.1464 0.1214 -0.1286 -0.1964 0.1393 0.1643 -0.1500 0.1571 -0.1429 0.0750 -0.1107 0.3536 0.1643 0.1714 0.1286 0.1464 -0.1964 0.1821 0.1714 -0.1214 -0.1321 0.1250 -0.1250 -0.1107 0.2857 -0.1500 -0.1143 -0.2214 0.1429 -0.1107 0.2286 0.1679 0.2107 0.1429 0.1214 -0.1536 -0.1179 0.1286 -0.1607 0.1036 -0.1786 0.2750 -0.1214 -0.1250 0.1571 0.1607 0.1286 0.1607 0.2250 -0.1179 -0.1357 -0.1250 -0.0964 -0.1429 0.1250 -0.1714 -0.0893 0.2357 0.1679 -0.1571 0.0786 0.1679 -0.1286 -0.1536 -0.2000 0.1857 0.1107 0.0714 -0.1321 0.1357 -0.1321 0.1857 0.2500 0.2357 0.1071 0.1179 -0.1036 0.2857 0.2357 -0.1286 -0.0929 -0.1250 0.1750 0.1071 0.1643 0.0821 0.1536 -0.1464 -0.1071 0.1107 0.2071 -0.1464 0.2571 -0.1107 -0.1536 -0.2464 -0.1286 0.2250 0.2536 0.1179 0.1643 0.1393 -0.1679 0.1357 0.1750 0.1536 0.1571 0.0857 -0.1393 -0.0893 -0.1286 -0.2357 -0.1107 0.1607 0.0964 0.1571 -0.1214 0.0857 0.2286 0.1786 0.2036 -0.1821 0.1250 0.1286 0.1929 -0.1786 0.1500 0.1214 0.2643 -0.1250 0.1143 0.1179 -0.2321 0.1464 0.2321 -0.1821 0.1214 -0.1607 0.1179 -0.0857 0.1536 0.2107 0.1571 -0.1143 0.1607 0.1286 -0.3143 0.0929 -0.1000 -0.1536 0.1214 0.1500 0.1929 -0.2250 0.2107 -0.2036 0.2536 0.1857 -0.1250 0.1429 0.1250 -0.1929 0.1143 -0.1429 0.1571 0.1179 0.1214 -0.1286 0.1071 0.1393 -0.1143 -0.1036 -0.1893 -0.1357 -0.1107 0.1643 -0.1286 0.1464 -0.0929 0.1643 -0.2607 -0.1929 0.2500 -0.2750 -0.1571 -0.1893 -0.1857 -0.0857 -0.0893 0.2000 0.2071 -0.2214 0.1643 -0.1107 -0.2036 0.0964 0.1000 -0.1036 -0.1179 0.1250 -0.1071 -0.1679 -0.1179 -0.1179 0.1429 0.1464 0.1536 0.1250 0.1821 0.1286 0.1250 0.1286 -0.1571 0.1357 -0.1071 -0.1893 -0.1321 0.1250 0.2250 0.2071 0.1107 0.0929 0.2536 -0.2500 -0.2000 -0.0893 -0.1607 -0.2929 0.1429 -0.2286 0.1536 -0.1357 -0.2500 -0.1893 -0.1714 -0.1536 0.1214 -0.1643 -0.1821 -0.1000 -0.2036 0.1071 0.1536 0.0929 -0.1750 0.1643 -0.1071 -0.1179 0.1107 0.1750 0.1036 -0.1893 0.1107 0.1607 -0.2429 -0.1679 -0.1321 0.0857 -0.0893 0.1607 0.1286 0.0786 0.1500 -0.1607 -0.1143 0.1071 0.1750 0.1500 0.1250 -0.1964 0.1036 0.1214 0.0964 -0.1107 -0.1893 0.1607 -0.1071 0.1286 -0.1179 -0.1857 0.1143 0.1357 0.2714 -0.0893 -0.1071 -0.1607 0.2143 -0.1821 0.1250 -0.2179 0.0857 0.1464 0.1000 0.1357 0.1464 0.1214 0.1000 -0.1286 -0.1107 0.0857 0.1179 0.1179 0.1607 -0.2107 -0.1250 0.1464 0.2000 -0.2107 -0.1071 0.0929 0.1214 0.1893 0.1143 -0.1571 -0.2286 -0.1143 0.2179 0.0750 -0.1071 0.1607 -0.2214 0.1071 -0.2321 -0.1143 0.1286 0.0929 0.1821 0.1107 -0.1500 -0.1286 -0.1821 -0.1536 0.1000 -0.1643 -0.1107 -0.1536 -0.0857 -0.1714 0.2286 0.2036 0.1714 -0.1929 -0.1179 0.1464 0.1964 0.1286 0.1000 -0.1286 0.1286 0.1821 -0.1821 -0.1000 -0.1321 -0.1643 -0.1750 0.1357 0.1679 0.1250 0.1357 -0.1679 -0.1393 -0.1179 0.2250 0.0964 0.1214 0.1286 0.2786 0.1536 0.0786 -0.1500 0.1643 -0.1821 -0.1643 -0.0893 0.1286 -0.0821 -0.1214 -0.1214 -0.2464 -0.1893 -0.1357 0.1964 0.1464 0.2250 0.1357 0.1071 -0.1321 0.1714 0.1036 0.1393 0.1357 -0.1393 0.1500 0.1464 0.1036 -0.0857 -0.1464 0.1464 -0.1964 0.2357 -0.2071 0.0893 0.1429 -0.1500 -0.1286 0.1214 0.1786 -0.1393 0.1679 0.1214 -0.2714 0.1500 0.1214 -0.1393 0.0821 0.2500 0.1643 -0.1000 -0.0893 0.1214 0.1500 -0.0893 -0.2000 -0.1714 -0.2250 -0.1929 0.1964 -0.0929 0.2214 -0.2000 0.2643 -0.1250 0.2250 -0.1500 0.1464 -0.2964 -0.2357 -0.1036 -0.1393 0.1464 0.1821 0.1179 -0.1571 -0.0964 0.1536 -0.2714 0.2250 0.1214 0.0714 0.0821 0.1214 0.2036 -0.1714 0.0964 0.2321 0.0714 0.1286 -0.0893 0.1250 0.1714 0.1286 0.1464 -0.2071 -0.1643 0.1179 0.1000 -0.0964 0.1571 -0.1786 -0.1107 -0.1214 0.1321 -0.1679 -0.2214 -0.1750 -0.1750 -0.1714 0.1500 0.2857 -0.0786 0.1893 -0.1179 0.1036 0.0929 0.1536 -0.1250 0.2321 0.1286 0.1429 0.1607 -0.1893 0.0893 -0.1179 -0.1286 0.2643 0.1393 0.1929 -0.1250 -0.1821" HIT_INDICES="1 3 4 5 7 12 20 23 24 25 26 28 30 33 34 37 39 51 52 53 54 55 57 58 59 60 61 63 67 71 72 73 74 75 79 82 84 88 89 90 91 94 95 97 98 103 104 105 108 109 115 116 117 118 119 120" ES_PROFILE="0.0036 0.0071 0.0250 0.0429 0.0464 0.0071 -0.0750 -0.0857 -0.0679 -0.0500 -0.0321 -0.0286 -0.0250 -0.0357 -0.0179 -0.0286 -0.0250 -0.1643 -0.1464 -0.1286 -0.1107 -0.0929 -0.0893 -0.0714 -0.0536 -0.0357 -0.0179 -0.0143 -0.0393 -0.0643 -0.0464 -0.0286 -0.0107 0.0071 -0.0179 -0.0286 -0.0250 -0.0500 -0.0321 -0.0143 0.0036 -0.0071 0.0107 0.0143 0.0321 -0.0071 0.0107 0.0286 0.0179 0.0357 -0.0179 0.0000 0.0179 0.0357 0.0536 0.0714" RANK_AT_ES="50.0000" RANK_SCORE_AT_ES="1.7300"/>
  <DTG RANKED_LIST="SexDevelopmentGenesPRL_remapped.rnk" TEMPLATE="na_as_pre_ranked" GENESET="gene_sets.gmt#GOBP_REGULATION_OF_ANATOMICAL_STRUCTURE_MORPHOGENESIS" ES="-0.2685" NES="-1.2025" NP="0.2256" FDR="0.6891" FWER="1.0000" CHIP="ftp.broadinstitute.org://pub/gsea/annotations_versioned/Human_Gene_Symbol_with_Remapping_MSigDB.v7.5.1.chip" RND_ES="0.3532 0.3135 -0.2090 -0.1964 -0.2631 0.2270 -0.1297 0.1748 -0.2505 -0.2775 -0.3748 0.2613 -0.2198 0.1946 0.1676 0.2108 0.4613 -0.2883 -0.2793 -0.2162 -0.2468 0.2631 0.1712 0.1874 0.1982 -0.2000 -0.2613 0.1441 0.1946 0.2505 -0.2847 0.2054 0.3333 -0.2090 0.2090 -0.2486 -0.1586 0.2595 0.2450 0.4072 0.3027 0.1856 -0.1712 -0.3333 -0.1135 -0.3568 -0.1820 0.3351 -0.2072 0.3604 -0.2523 -0.2396 -0.2486 0.1405 0.1351 -0.4559 -0.1459 0.1568 -0.2919 -0.1586 0.3820 -0.0973 -0.2595 0.1892 0.1135 -0.2018 -0.2991 -0.3946 0.2090 -0.2523 -0.2577 0.3225 0.2901 0.2072 -0.2306 -0.3351 -0.1351 0.1351 0.1550 -0.2486 0.2162 -0.2018 -0.3081 0.3928 0.1658 -0.1387 -0.1712 -0.1892 -0.1333 -0.1135 0.1676 0.2739 0.2505 -0.4288 -0.4577 -0.1586 -0.2775 0.2505 0.2018 -0.1892 -0.1730 0.2523 0.2883 -0.2090 -0.1225 0.2631 -0.2505 0.1982 -0.3045 0.1712 0.1892 0.1586 -0.2577 -0.2613 0.1532 -0.2378 0.3550 -0.1658 -0.2685 -0.2072 0.2324 -0.2432 -0.1622 -0.2108 0.2198 0.2739 -0.1820 0.2721 -0.1766 0.2342 -0.1135 0.2252 0.1604 0.1802 0.3622 0.1946 0.2811 -0.4000 -0.2054 -0.3171 -0.2595 -0.1946 0.2973 -0.1820 0.1856 -0.2054 0.1748 0.3423 -0.1514 0.2342 -0.2883 0.3117 -0.2288 -0.2883 0.2739 0.1423 0.1946 -0.1351 0.2144 -0.2072 -0.1405 0.1099 0.2360 0.2252 -0.1658 -0.2685 0.2072 -0.2036 0.1261 0.2595 0.2775 -0.1586 -0.1820 -0.2432 -0.1550 0.1838 0.1423 -0.2811 -0.2054 0.2270 0.1802 0.2847 -0.3135 -0.2577 -0.2955 0.1441 0.2072 0.3387 -0.1730 -0.3640 0.1676 0.1315 -0.2613 -0.1892 0.1856 0.1297 0.1622 0.2378 0.1910 0.3243 0.1532 0.2072 -0.1766 0.2198 0.2721 -0.1477 -0.2360 -0.2000 -0.2396 0.1766 -0.1532 0.2937 -0.2595 -0.2072 0.1964 -0.2144 0.2324 -0.1387 0.3135 0.1838 -0.2216 0.4703 0.1045 -0.2198 0.5027 0.3081 0.1550 0.1207 0.2378 0.3459 0.1243 -0.3279 -0.1586 -0.2324 -0.2721 0.2180 0.1135 0.2162 0.3333 -0.1658 0.1820 0.1928 -0.1748 -0.2144 -0.1694 0.1874 -0.1405 -0.2595 0.1946 -0.1748 0.3117 -0.2000 -0.2721 -0.1640 -0.2450 -0.1802 -0.2036 0.1676 0.2595 -0.1441 -0.2108 -0.2054 0.1802 0.2054 0.1171 -0.1387 0.1838 0.2342 -0.1946 0.1838 -0.1550 0.1802 0.2559 -0.1640 -0.2432 -0.1712 -0.2288 -0.2649 -0.1081 -0.1856 0.2216 -0.1441 0.1514 0.1856 0.2360 0.2937 0.2378 0.1658 0.2559 0.3081 -0.2775 0.2000 -0.1622 0.2432 -0.2018 0.4036 0.2955 -0.2342 -0.1207 -0.2018 -0.2324 0.2541 -0.1495 -0.2342 -0.2505 -0.2613 0.2468 -0.2144 0.3405 0.1892 0.4072 -0.1910 0.2360 0.2378 0.3189 0.1243 -0.2721 0.1586 0.1568 0.2252 -0.1802 -0.1694 0.3874 0.2631 -0.1748 0.2883 -0.1099 -0.3171 -0.1640 -0.2955 0.1874 0.1171 0.2198 -0.2162 0.1802 -0.2108 -0.2937 0.1153 0.3189 -0.1441 -0.1802 -0.1946 -0.4126 0.3063 -0.3495 -0.3189 -0.2108 -0.2757 0.3315 -0.3622 0.2450 0.4324 -0.1622 0.1604 0.1099 -0.3045 0.2180 0.1910 -0.2595 -0.2631 -0.1459 0.2432 -0.2018 -0.2018 -0.1784 -0.1874 0.2955 -0.1748 -0.2432 -0.3207 -0.4631 -0.2342 0.1423 0.2559 -0.2180 -0.2595 0.1928 -0.4252 -0.2036 -0.2360 0.2667 0.2955 -0.1694 0.3081 -0.1982 -0.1495 0.2378 -0.2144 -0.2450 -0.3351 0.3405 -0.1748 -0.1532 0.1946 0.2865 -0.1946 -0.1982 0.2036 0.2577 -0.2054 0.1856 -0.2865 -0.2595 -0.3514 -0.2234 0.1676 -0.2342 -0.2883 0.2000 -0.2126 0.2216 -0.2973 -0.2288 0.2667 0.2144 -0.1459 -0.2757 -0.3261 0.2306 0.1838 0.1550 -0.2414 0.1243 0.1892 0.3045 -0.3099 -0.1838 -0.1676 0.1640 -0.2883 -0.1712 -0.1730 0.1297 0.2036 0.3153 -0.2324 -0.2775 -0.1766 -0.1946 -0.1243 0.1622 0.2865 0.1117 0.2306 0.2216 0.1405 -0.1568 -0.2018 0.3009 0.3045 -0.1982 0.1892 0.1964 0.1604 0.2631 0.2324 0.4072 0.2703 -0.1640 0.1946 -0.1027 -0.2541 0.1712 0.2378 0.2036 0.1802 -0.1910 -0.1712 -0.2865 0.1838 -0.3063 0.2541 -0.1333 -0.3477 0.2000 0.1676 0.2793 0.3027 -0.1838 -0.1135 -0.1532 -0.1766 -0.2162 0.1640 0.3532 0.2090 -0.3640 0.1459 0.2036 0.2324 0.1315 0.3135 0.2270 0.2595 -0.1766 0.2486 0.2486 -0.1856 -0.2054 0.2396 -0.3910 -0.1045 -0.4090 0.2252 0.1820 0.1207 -0.2955 0.2721 0.2180 -0.2829 0.2541 0.2721 0.2306 0.2523 -0.1297 0.1838 0.1802 -0.1441 0.2450 -0.1892 -0.1712 0.2144 -0.2685 -0.1784 -0.2306 -0.1730 -0.1928 -0.3279 -0.2036 -0.2829 -0.3694 0.1495 0.2252 0.3117 -0.2090 0.2450 -0.1712 0.2919 -0.1784 -0.2468 0.1351 0.2000 -0.2144 -0.2000 -0.2054 -0.2378 -0.2000 -0.3333 -0.1297 -0.2054 -0.3315 0.1405 0.3045 0.1441 -0.2342 -0.2144 0.1892 0.2883 0.1802 0.2198 0.1658 0.1604 -0.2631 0.2162 -0.3063 0.2270 -0.1586 -0.3099 -0.2126 0.2396 0.3387 0.2577 0.2270 0.2126 -0.1838 0.1333 -0.1910 0.1694 -0.2342 0.1982 -0.2577 -0.1730 -0.1874 0.1405 0.3297 0.2180 -0.1387 0.2072 -0.1225 0.1261 0.2342 0.2937 -0.1640 -0.1586 0.2450 -0.2685 0.3009 -0.2234 0.2829 -0.3820 -0.2108 -0.2505 -0.1514 -0.2973 -0.2450 0.1604 0.1405 0.1856 0.1532 0.1333 0.1694 0.2757 -0.1586 -0.1369 -0.4432 -0.2234 -0.1964 -0.2180 0.1604 -0.2378 -0.1964 0.2324 -0.3586 -0.1459 -0.1874 0.3910 0.1676 -0.2757 -0.2829 -0.1856 -0.2829 0.2270 0.2577 -0.3135 -0.1586 0.1351 -0.2396 -0.2775 -0.2703 0.1964 -0.1441 -0.2450 -0.2901 -0.2468 -0.1892 0.2883 0.1766 -0.2414 0.5063 -0.1477 0.3063 -0.2541 0.2541 0.1640 -0.1405 0.2018 -0.1514 -0.1604 0.3333 -0.1892 -0.2505 -0.2180 0.2324 0.1928 -0.3838 0.2396 -0.2306 0.2703 -0.2108 -0.1730 0.1892 -0.2090 -0.2126 0.2162 -0.1351 -0.2054 -0.1910 0.2414 -0.1676 -0.2577 0.1622 -0.2739 -0.3802 0.2018 -0.1514 0.2775 0.2595 -0.1135 -0.1604 0.1640 0.2342 -0.1441 0.1568 0.2414 -0.3207 -0.2180 -0.1315 -0.2108 0.2252 -0.1622 -0.2414 0.1369 -0.2559 0.1820 0.2234 0.3532 0.2036 0.1495 -0.1261 0.3586 -0.2360 -0.1351 -0.2649 -0.2126 -0.1622 -0.2414 -0.1964 -0.2505 -0.2775 -0.1405 -0.1784 0.2198 0.2450 -0.1045 -0.1946 0.2450 -0.1658 0.2973 0.1964 0.1207 0.1405 -0.2090 -0.1279 -0.2126 0.1910 -0.3459 0.2559 -0.2288 0.1928 -0.2126 0.2432 -0.1622 -0.2378 -0.2793 0.2613 -0.1279 -0.2793 -0.1135 -0.1748 0.1694 0.2072 0.1874 -0.3153 0.2811 -0.2577 -0.4108 -0.1351 -0.1532 -0.1532 -0.1514 0.2577 -0.1333 -0.3243 -0.3604 -0.2180 -0.2847 -0.1910 0.2486 -0.2054 -0.2234 -0.1640 0.2414 -0.3207 0.3099 -0.2054 0.2018 -0.1225 -0.1784 0.1838 -0.1387 -0.1514 0.2036 0.1459 -0.1189 0.3514 -0.3477 -0.1189 -0.2396 0.2288 -0.2324 0.3207 -0.2198 0.1568 -0.2126 -0.1477 0.1477 -0.2991 -0.2234 0.1514 0.2234 -0.2234 0.1171 -0.3495 -0.1495 -0.3928 -0.2432 -0.2396 -0.2306 -0.3676 0.1369 0.2955 -0.1766 -0.1514 0.2180 0.2270 -0.1676 -0.1712 0.1820 -0.1712 0.2649 0.2793 0.2775 0.1045 0.2595 0.2523 -0.3153 0.2847 0.2270 -0.2108 -0.1459 0.2847 -0.2811 0.3063 -0.1532 -0.3387 -0.2378 -0.3405 0.1658 0.2198 0.1892 0.1622 -0.2072 -0.2144 -0.2342 0.2937 0.2036 0.1243 0.1982 0.2613 -0.1892 0.2486 -0.1586 0.2523 0.1405 0.1459 0.3532 -0.2342 -0.1640 -0.2216 -0.2234 0.2847 0.2162 -0.3351 0.1838 0.1117 0.1838 0.3189 0.1297 -0.1586 0.2270 0.1820 0.2649 -0.2432 0.2901 0.2739 -0.2559 -0.1532 0.4631 -0.1748 0.2360 0.1586 -0.1856 -0.0973 0.2595 0.2432 -0.1423 0.3027 0.2216 0.4252 0.3081 0.1532 0.2126 0.1550 0.1712 0.1910 0.1550 0.1964 0.2432 -0.1694 0.1712 -0.1207 0.2541 -0.1279 -0.3135 0.2288 0.2036 0.3712 -0.1820 -0.3640 0.2468 0.2955 -0.2450 -0.3874 -0.1928 0.1459 0.1622 0.1766 -0.4270 -0.1550 -0.3802 -0.2667 -0.3387 0.2901 -0.2631 0.1261 0.3207 0.3892 0.1964 0.1766 -0.3405 0.2865 0.1676 -0.2360 -0.2757 -0.1964 0.1946 -0.2396 0.1874 -0.1892 -0.2072 0.1441 0.3117 0.1550 -0.2901 -0.3045 0.1532 -0.1964 -0.1784 0.2360 -0.1568 -0.1297 0.1982 -0.1928 0.1532 0.1766 -0.1964 -0.1658 -0.2955 -0.1297 0.3351 0.1604 0.2829 0.2991 -0.1820 -0.2090 -0.2126 -0.3892 0.2450 0.2847 -0.1441 -0.3207 -0.1441 -0.2126 0.2937 -0.2955 -0.2649 -0.2649 -0.1748 -0.1892 0.1892 -0.2667 -0.2541 -0.1784 -0.2631 0.1892 0.3495 -0.1658 0.1514 -0.2739 -0.2018 -0.4018 0.2288 -0.1586 0.1910 -0.2126 -0.1910 -0.1784 0.2018 0.1784 0.2162" HIT_INDICES="1 3 33 55 59 60 61 63 67 82 88 91 94 96 115" ES_PROFILE="0.0577 0.1153 -0.0793 -0.2018 -0.1622 -0.0955 -0.0288 0.0288 0.0685 0.0090 0.0306 0.0793 0.1279 0.1856 0.0901" RANK_AT_ES="54.0000" RANK_SCORE_AT_ES="1.4200"/>
  <DTG RANKED_LIST="SexDevelopmentGenesPRL_remapped.rnk" TEMPLATE="na_as_pre_ranked" GENESET="gene_sets.gmt#HP_MEDIAL_FLARING_OF_THE_EYEBROW" ES="-0.2982" NES="-1.2000" NP="0.2160" FDR="0.6912" FWER="1.0000" CHIP="ftp.broadinstitute.org://pub/gsea/annotations_versioned/Human_Gene_Symbol_with_Remapping_MSigDB.v7.5.1.chip" RND_ES="0.1798 -0.3202 -0.1579 -0.2895 -0.1842 0.2807 0.1228 0.2939 0.2149 -0.2368 0.1754 0.2588 -0.1798 0.3947 0.2500 -0.2368 0.3772 -0.3553 -0.2544 0.1974 0.1711 -0.1535 -0.2105 -0.1842 0.2149 -0.1930 0.4386 0.1053 0.2281 -0.1711 0.2939 -0.3246 0.2632 0.1491 -0.2237 0.2544 0.1447 -0.2368 -0.1360 0.2675 -0.2939 0.2281 -0.1623 -0.3114 0.2588 -0.1579 0.2500 -0.2588 -0.1842 -0.2281 0.2193 -0.3070 0.2149 -0.2675 -0.1974 -0.2895 0.3377 0.1754 0.2368 0.3114 -0.3421 0.2105 -0.3333 -0.3202 0.2851 -0.1360 0.2632 -0.2982 0.3684 -0.1404 -0.2807 0.2719 -0.3246 -0.2675 -0.1798 0.1711 0.2149 0.2105 0.2325 0.2719 0.2105 -0.2807 0.1930 0.1798 -0.2719 -0.1886 -0.2675 -0.2456 -0.1316 -0.1667 0.3070 0.2061 0.1798 -0.2895 0.2237 -0.2018 0.2763 0.3114 -0.3465 -0.1579 0.2719 -0.1930 -0.2193 0.2807 0.2500 -0.1623 0.1754 -0.2237 0.2675 -0.3333 -0.3333 0.3728 0.3947 -0.2281 0.3640 -0.1930 -0.2237 0.2588 -0.1798 -0.3114 -0.1579 0.3246 0.2456 -0.3202 -0.5000 -0.2456 0.3333 -0.1754 0.3246 0.1535 -0.3377 -0.3596 -0.2632 -0.1886 -0.2675 -0.2193 -0.3070 -0.1711 -0.2061 -0.2982 -0.3947 0.3158 -0.2325 0.2281 -0.3070 -0.2105 0.2193 -0.2456 0.1316 0.1535 -0.3158 0.2018 -0.2018 -0.2763 -0.2237 0.3026 -0.2061 -0.2544 0.2368 -0.1491 0.2325 0.2061 -0.2237 0.2149 -0.1842 0.2500 -0.1842 0.1711 -0.1579 0.3114 -0.2193 -0.2061 0.3202 -0.1974 -0.2456 -0.3070 0.1360 0.3333 -0.2719 -0.2412 0.3947 0.2588 0.2237 0.2412 -0.2281 0.3333 0.2281 0.1754 0.2719 -0.1886 -0.1360 0.1842 0.1974 0.1579 0.2588 0.3904 0.2105 -0.1886 0.2193 0.1623 -0.1447 -0.2588 -0.2325 -0.2544 -0.2193 -0.2807 -0.2675 -0.3114 -0.2193 0.2500 0.2237 -0.3158 -0.2456 -0.3596 -0.1491 0.1798 0.2544 -0.2982 0.1974 -0.3070 -0.4386 0.2456 -0.2105 -0.2982 0.2105 -0.2500 -0.1623 0.2675 0.2412 -0.1974 -0.1316 0.2368 0.4211 -0.2237 0.3114 0.2368 0.3904 0.2588 0.3158 -0.1886 0.2412 0.2193 -0.3860 0.2368 -0.2895 -0.2500 0.3377 0.2368 0.2149 -0.2500 -0.2061 -0.2412 -0.1711 0.2193 0.2412 -0.1886 -0.2763 0.2807 0.3114 -0.1667 0.1842 -0.2588 -0.2193 0.1711 0.1886 0.3246 0.2368 -0.2061 -0.2544 -0.3158 -0.1754 0.2105 -0.2456 0.1754 -0.2895 0.1930 -0.1140 0.2632 0.1491 0.2632 -0.1491 -0.2763 0.1535 -0.2763 -0.2632 -0.2763 0.1798 0.2105 0.3026 0.1535 -0.1667 -0.3026 0.3114 -0.1798 -0.1886 -0.2105 -0.2193 0.2456 0.1754 -0.2719 -0.3465 0.1404 0.2325 0.1623 0.2281 0.2237 0.2412 -0.2895 0.2237 0.2895 0.2061 -0.1754 -0.3333 0.1930 0.2105 0.2588 0.1711 -0.2675 -0.2544 -0.2105 0.2456 0.3465 0.3553 -0.2325 0.3158 -0.2193 -0.1667 -0.3246 -0.1447 0.2368 0.1623 -0.1974 -0.3553 0.2018 -0.2719 0.3070 -0.2412 -0.2061 -0.3289 0.1711 0.2500 -0.3816 -0.2368 -0.2281 -0.1886 0.2500 0.2368 0.1491 -0.1930 0.1404 -0.1272 0.3509 0.1623 -0.1623 0.2719 -0.2939 -0.2544 0.3070 -0.2237 -0.2368 0.2325 -0.3070 -0.3728 0.2895 0.4211 -0.2149 0.3509 -0.3553 0.2719 -0.2412 0.1140 0.1623 0.2149 0.1754 0.2895 0.2105 -0.1974 0.2675 0.3377 0.2939 0.2193 -0.2500 0.3728 -0.2368 0.2544 -0.2544 0.2675 -0.3421 0.2763 -0.2851 -0.3026 0.2149 0.1974 -0.3421 0.1667 -0.1711 -0.2061 0.3772 -0.1798 0.3509 0.1974 -0.3202 0.1886 0.2325 -0.1491 -0.3246 -0.1711 0.1711 -0.2719 0.1754 0.2719 0.3333 0.3114 -0.3114 -0.2149 -0.1184 -0.3421 -0.2851 -0.4035 -0.2807 0.2632 0.2281 0.2061 0.1579 0.3070 0.1842 -0.2500 0.1579 -0.2675 0.2544 0.2763 0.2061 -0.1974 0.1798 0.1491 -0.2675 -0.1886 -0.2237 0.1667 0.3596 -0.2193 0.2018 0.3421 0.1886 0.2544 -0.4781 0.3991 0.1842 0.3158 0.1404 0.1447 0.2675 0.1667 0.1754 0.1447 0.2719 0.2281 0.2149 0.2281 0.1404 -0.1798 -0.2982 0.2281 -0.3114 -0.3465 -0.1798 0.2281 -0.2719 0.2719 0.2544 -0.3026 0.1974 0.2763 -0.1623 -0.1711 0.2368 0.3377 -0.1842 0.2456 -0.3289 0.1974 -0.1886 -0.2018 0.1930 0.2807 -0.4693 -0.1886 0.1404 0.2368 0.1842 -0.2412 -0.2412 -0.1842 -0.2237 0.2763 -0.2500 -0.2632 -0.2237 -0.1316 0.2588 -0.1667 -0.2325 0.2368 -0.2018 -0.2851 0.2018 0.1623 0.2193 0.2149 0.2456 0.2544 0.2412 0.2500 0.2018 -0.3158 -0.2368 0.2237 0.1579 -0.3553 -0.2061 0.1316 0.2719 0.2281 0.1974 -0.2982 0.2061 0.1711 -0.3904 0.3728 0.3509 0.2939 0.1667 0.2851 0.1579 -0.2281 -0.2851 0.3465 -0.1579 -0.3377 -0.2588 -0.1974 0.5526 0.2018 -0.3202 -0.1623 0.2368 0.2061 -0.1798 -0.3202 0.2237 0.1623 0.2237 -0.2281 0.2061 0.1798 -0.1886 -0.4298 0.1491 0.2939 -0.2500 -0.3684 -0.2149 0.1491 0.1754 0.3158 -0.4123 -0.2018 0.3070 -0.4825 -0.2237 -0.1842 -0.2105 0.2939 0.2193 -0.2544 -0.1798 0.3114 -0.1886 0.2719 0.3114 0.2675 -0.2939 -0.2193 -0.3114 0.2500 0.1886 -0.1579 -0.2325 0.2193 0.3158 -0.1754 0.2719 -0.4825 0.1930 0.1535 0.2763 0.3596 0.3246 0.3333 0.1579 0.3991 0.2851 -0.2149 -0.2763 0.1184 -0.2061 0.3026 -0.3421 0.1404 -0.3596 -0.4298 0.2193 -0.2544 0.2982 -0.1360 -0.2412 0.2500 -0.2456 -0.2325 0.4079 -0.2675 -0.2018 0.2412 -0.2456 -0.2632 -0.2895 0.1623 0.3114 0.4035 -0.2193 0.1404 -0.2719 -0.2193 -0.2895 -0.2018 0.4079 -0.1974 0.2325 -0.2763 0.2675 0.1842 -0.2544 -0.4123 -0.2456 0.1140 -0.1711 -0.2412 0.2237 0.1316 0.4868 -0.2500 0.2412 -0.1974 0.1535 0.2500 -0.2895 -0.2807 0.2719 0.2895 -0.2018 -0.2632 0.3421 -0.2412 -0.2281 0.1886 -0.2500 -0.4693 -0.2632 -0.1579 -0.2412 -0.2544 -0.2237 0.2149 0.1930 -0.2237 -0.1491 -0.3421 0.2588 -0.1667 0.3465 -0.2632 -0.2500 -0.2982 -0.2061 -0.2632 -0.2851 -0.2368 0.2807 -0.1798 0.2325 0.2719 0.2412 0.1930 -0.1316 0.2500 -0.2544 -0.3421 -0.1623 0.3202 -0.3465 0.2632 0.2149 -0.1886 -0.1711 0.1579 -0.2544 0.2325 0.2325 -0.4167 -0.2500 0.1184 0.1491 -0.2632 0.3246 -0.4079 -0.2193 -0.1930 -0.2544 0.1447 -0.2149 -0.3991 -0.2895 0.1667 0.3070 0.2632 0.2368 0.2412 -0.1930 -0.2018 -0.2982 -0.3246 -0.3026 -0.2675 -0.2325 0.3421 -0.1798 -0.2018 0.1667 0.2325 -0.3421 -0.2456 0.3904 -0.3596 -0.2632 0.2632 -0.2193 0.1711 -0.3377 -0.2719 0.2105 0.3070 -0.2412 -0.1667 -0.2632 -0.1667 0.3728 -0.1842 0.1667 0.3026 0.2368 0.1228 0.1447 -0.2807 0.3509 -0.1623 0.2149 0.3333 0.4254 0.2368 -0.2807 0.1184 0.2193 -0.3114 0.2018 -0.3860 -0.2719 -0.3377 0.2500 0.2018 0.1404 -0.3772 -0.3553 0.2061 0.3114 0.2193 0.4342 0.1842 -0.1842 -0.1798 -0.2061 -0.2544 -0.2544 -0.2105 -0.2237 0.2149 -0.4518 -0.3246 0.4123 0.3904 0.2149 -0.2456 -0.2412 -0.2149 0.1886 -0.1447 0.1842 -0.2149 0.3114 0.2018 0.2588 0.2412 0.1535 -0.2500 -0.4079 0.2149 0.2105 0.2412 0.2895 -0.3421 -0.2939 0.2149 -0.1491 0.2237 -0.1930 -0.3947 -0.1491 0.2807 -0.2456 0.2412 -0.1228 -0.1842 0.2105 0.3465 0.3202 0.3728 0.2588 0.1360 0.1404 0.2412 -0.3026 0.1535 -0.1842 -0.3289 0.2588 0.1447 -0.2061 0.2325 -0.2807 -0.2368 -0.2149 -0.2018 -0.1798 -0.1754 -0.1535 -0.2544 0.1711 0.2018 0.3509 -0.1447 -0.2851 -0.1623 -0.2851 0.2193 -0.1798 0.3333 -0.2632 -0.3684 0.2500 -0.1711 -0.3246 0.2105 0.2018 0.3070 0.2281 0.1798 -0.2281 0.1491 0.2763 -0.2149 -0.2719 0.2412 -0.1798 0.3246 0.2851 0.1842 0.1886 -0.2193 0.2193 0.3070 -0.2500 -0.2763 -0.2237 -0.2281 -0.2807 0.1667 0.2105 0.2456 -0.2675 0.1842 -0.3158 0.2719 -0.2281 0.1886 0.1886 0.2632 0.3114 0.2588 0.3070 0.2193 0.2500 -0.2895 -0.1579 -0.1930 -0.2237 0.1535 0.2149 0.4518 -0.2018 -0.3596 -0.2281 -0.2061 0.2193 0.2719 0.3377 0.2325 -0.1711 -0.2456 0.1404 -0.3947 -0.3202 0.2939 0.2018 0.2061 -0.1974 -0.2632 0.3860 0.2412 -0.2544 0.2149 0.1535 0.2500 -0.1316 0.3421 -0.1667 0.2193 -0.2061 0.4386 -0.2105 -0.1930 -0.1886 -0.3070 -0.5044 0.2281 0.1930 -0.3596 0.2544 0.1535 -0.2412 -0.2368 -0.2500 0.2939 0.2675 -0.1579 0.3509 -0.2105 -0.2193 -0.1930 0.1316 -0.3816 0.3070 -0.2456 -0.1272 0.2895 -0.2149 0.1798 -0.1447 -0.3026 0.1711 0.3246 0.1930 -0.2807 0.3202 0.3202 -0.1096 -0.3070 -0.2456 -0.2325 -0.2018 -0.4386 0.2807 -0.3333 -0.2763 0.1316 0.4342 -0.2412 0.2325 -0.2061 -0.3114 -0.2018 0.2895" HIT_INDICES="34 44 47 48 49 66 68 88 92 100 102 114" ES_PROFILE="-0.2149 -0.2105 -0.1447 -0.0614 0.0219 -0.0351 0.0395 -0.0439 0.0132 0.0351 0.1096 0.0965" RANK_AT_ES="33.0000" RANK_SCORE_AT_ES="6.4700"/>
  <DTG RANKED_LIST="SexDevelopmentGenesPRL_remapped.rnk" TEMPLATE="na_as_pre_ranked" GENESET="gene_sets.gmt#GOBP_ENDOCRINE_SYSTEM_DEVELOPMENT" ES="-0.3310" NES="-1.1978" NP="0.2419" FDR="0.6922" FWER="1.0000" CHIP="ftp.broadinstitute.org://pub/gsea/annotations_versioned/Human_Gene_Symbol_with_Remapping_MSigDB.v7.5.1.chip" RND_ES="-0.1707 -0.2138 -0.2759 0.2362 0.1810 0.2707 -0.2586 0.3517 -0.4086 -0.2724 -0.2966 -0.1948 0.4759 0.5776 0.2879 -0.1603 -0.2534 -0.3776 0.2466 -0.2655 -0.4500 -0.2534 -0.2966 0.2310 -0.2155 0.3190 -0.2621 -0.1862 0.1759 -0.1983 0.2828 -0.1724 0.3759 0.1845 -0.3276 -0.4414 0.3345 -0.1569 -0.2586 0.2879 -0.2207 0.2052 -0.2397 -0.1655 0.5362 0.1586 0.1552 0.2517 -0.2448 0.2069 0.2138 -0.2724 0.4379 0.2362 0.3069 0.2345 0.2310 0.2672 0.2569 -0.2793 -0.1724 -0.2500 -0.2741 -0.3638 -0.2534 0.1897 0.4741 0.2362 -0.2328 -0.2103 0.2224 -0.4000 0.2655 -0.5966 0.3534 -0.2121 -0.3052 -0.2776 0.3879 -0.1466 -0.2379 0.2707 -0.3103 0.2759 0.2190 0.2362 -0.2862 0.2828 -0.2241 0.2741 0.1655 0.1862 0.2310 0.1897 0.2276 0.3431 -0.2862 0.2828 -0.2224 -0.2897 0.5052 0.2621 -0.2414 0.2569 -0.3569 -0.4345 -0.3052 0.2086 0.4379 -0.2310 -0.1741 0.5638 -0.2466 -0.4517 0.2414 0.4345 -0.3276 0.1672 -0.1793 0.3741 0.2931 0.2241 0.2845 0.2241 0.2431 -0.1793 0.3466 0.1603 -0.1759 -0.1500 -0.2500 0.4069 -0.3121 0.3259 -0.2414 0.2500 -0.2517 0.1638 0.4500 -0.1914 -0.4138 -0.2224 -0.1931 0.1931 -0.2897 -0.3828 -0.1948 -0.1931 -0.3276 0.2879 0.2948 0.2638 0.2224 0.3569 0.2586 0.1759 -0.2328 0.2500 -0.1793 -0.1810 -0.2241 -0.3793 0.3931 0.3741 0.2224 -0.4052 -0.4931 0.2500 0.2690 0.1776 0.3310 -0.3741 0.2345 0.3000 -0.2966 0.3483 0.3259 -0.2948 -0.2759 -0.2897 0.2328 0.2362 -0.3328 0.2707 -0.5103 -0.3431 0.3190 0.2603 -0.2931 -0.4776 -0.1328 0.3776 -0.1966 -0.3190 0.2345 -0.2103 -0.3897 -0.2328 -0.3724 -0.2328 0.2397 -0.1862 0.1983 0.1897 -0.2017 -0.1569 -0.2931 0.2034 0.2603 -0.2069 -0.1621 0.2224 -0.1879 0.2034 0.3569 0.3431 -0.2672 -0.2328 0.4034 0.2793 0.3810 -0.3397 0.3810 -0.3966 -0.2845 -0.4207 0.2276 -0.2845 0.2172 0.2879 0.1552 -0.2828 -0.1983 0.1207 -0.2069 0.2569 0.2759 -0.2672 -0.1931 0.3017 0.3000 -0.3190 0.2310 0.2155 0.1845 0.2138 0.1500 -0.1500 0.2052 0.2103 -0.2517 -0.4190 -0.2362 -0.3379 -0.3190 -0.1586 0.2621 -0.3431 0.3052 0.2207 -0.3345 -0.3138 -0.3017 -0.1983 -0.4069 -0.3138 0.3000 -0.4345 0.1534 0.2414 -0.1931 -0.1793 0.2931 -0.3190 0.2138 -0.1759 -0.1879 -0.2466 -0.5155 -0.3103 -0.3172 -0.2172 0.1621 -0.3534 -0.2241 -0.3328 -0.4466 -0.2207 -0.1810 0.2966 -0.2328 0.3431 0.1655 0.3052 -0.1810 0.1534 -0.1690 0.2879 -0.3172 0.1897 -0.3603 0.3172 -0.3052 -0.3052 0.2224 -0.2759 -0.2534 -0.3690 -0.3155 -0.4345 0.2741 -0.3397 -0.2569 0.3862 0.2983 0.2379 -0.3586 -0.4586 0.3483 0.3724 -0.4655 0.2190 -0.2241 0.1793 0.2517 -0.2190 0.2569 0.2759 0.4224 0.3862 -0.1672 -0.2914 0.1345 -0.2414 -0.3397 0.2638 -0.3138 -0.3741 -0.4776 0.1845 -0.2190 -0.1534 -0.3241 -0.1776 -0.2103 0.4086 0.3569 0.2052 -0.1414 0.2034 -0.1914 0.2414 -0.2276 -0.3966 -0.2414 -0.2155 0.3879 0.2414 -0.1690 -0.2621 -0.1586 0.2345 -0.3621 -0.2672 -0.2328 0.2603 0.2483 0.1483 0.2155 -0.2966 0.2379 -0.2966 0.3138 -0.3448 0.2914 0.3483 0.3000 0.1897 0.4569 0.1793 -0.2621 0.2914 0.3293 -0.3517 -0.1897 -0.4414 -0.4466 0.2793 0.1914 0.2638 0.3276 0.2793 0.2466 -0.1914 0.1862 0.2966 -0.3759 0.3431 -0.2466 0.2052 -0.2328 -0.3828 -0.3638 -0.2190 -0.3172 -0.2948 -0.1828 -0.2362 -0.2759 -0.3052 0.3793 -0.3086 0.4138 0.2534 0.2241 0.2293 -0.4241 -0.2845 0.2310 0.2500 0.2362 0.3000 -0.2086 -0.1810 -0.2414 -0.2103 -0.1931 -0.2414 0.2397 0.2207 0.3276 0.4224 0.1414 -0.3155 -0.2621 -0.3310 0.2000 0.1586 0.1655 0.1948 0.3034 0.1655 -0.1759 -0.2017 0.2966 0.2707 -0.4414 -0.1155 -0.2310 0.3948 -0.1431 0.1759 0.3776 0.1931 0.2586 0.3655 0.2845 -0.3741 0.3379 0.2948 -0.1897 0.1810 0.1517 -0.2207 -0.2879 -0.1190 0.2155 0.2155 0.2241 0.2379 -0.2466 0.3500 -0.1897 0.4414 -0.2759 -0.3431 -0.2862 -0.3293 -0.2155 -0.3948 -0.2466 -0.2276 0.2621 -0.3672 -0.2086 -0.3155 -0.3207 0.1414 -0.1931 -0.2724 0.2759 -0.2241 0.1810 0.2103 0.2276 -0.2845 -0.3259 -0.2431 0.1621 0.1759 0.1966 0.3638 0.1810 -0.3983 -0.1931 0.1655 -0.2948 0.2603 0.2534 -0.2379 0.2155 0.1655 0.2293 0.1448 0.3621 0.2569 0.2138 0.2793 -0.2397 -0.3172 -0.1414 -0.2241 -0.2362 0.2948 -0.2448 -0.2724 0.1862 0.2448 0.2431 -0.2052 0.3431 0.1879 0.2483 -0.2966 -0.1638 -0.2397 0.2724 -0.2276 0.3534 0.2862 0.2414 0.1603 -0.4069 -0.2379 -0.2328 -0.2362 -0.2810 0.2017 -0.2448 0.1586 0.5724 0.1534 0.4724 -0.3034 0.3379 -0.2534 -0.2155 -0.2845 0.2569 0.2707 -0.2103 0.2793 0.3121 0.2862 0.3483 -0.2362 -0.4000 -0.3431 0.2259 -0.3914 0.3569 -0.1897 0.2741 -0.4603 0.2138 0.2603 0.2103 0.2948 -0.1655 -0.2621 -0.1724 -0.2741 -0.3741 0.3103 -0.4828 0.2414 -0.2845 0.1931 -0.2379 0.2103 0.3293 -0.1759 0.2086 0.1931 -0.2466 -0.3328 -0.2621 -0.2741 -0.3983 0.4276 0.2690 0.1379 0.2379 -0.3345 -0.3759 -0.1672 -0.2259 0.4000 -0.2276 0.2017 0.1224 0.3759 -0.2707 -0.4138 0.2448 -0.1897 -0.2655 -0.3103 -0.1862 0.4517 0.3017 0.3259 -0.4638 -0.2328 -0.1586 -0.2086 -0.2224 0.2862 -0.2414 -0.2190 0.3052 0.3172 0.3207 0.3966 -0.4017 0.1431 -0.2672 0.2534 0.3707 0.1983 -0.2328 0.1552 0.3483 -0.1845 -0.3328 0.4121 -0.3724 0.1155 0.2500 -0.2759 -0.2241 -0.3966 0.2862 0.2345 -0.2621 0.3724 -0.2328 -0.2190 0.2293 0.2483 0.3862 -0.5000 0.2672 0.4034 0.3069 -0.2017 0.2828 0.1983 0.4155 0.2690 0.3328 -0.2017 -0.3069 0.3276 -0.3552 -0.4310 -0.2586 0.4000 0.3207 -0.2328 0.2983 0.3069 0.2621 0.2483 -0.3345 -0.3534 0.4328 0.3966 -0.2414 0.3034 0.3190 0.3724 0.1914 -0.1828 -0.2328 -0.2138 -0.2069 0.2931 0.2103 -0.3793 -0.4586 -0.3534 0.2241 -0.2069 0.3983 -0.2707 0.1983 0.2414 0.3397 0.1466 0.2862 0.1621 0.2224 -0.1431 -0.2931 -0.4207 -0.2793 0.2517 -0.1724 0.2690 0.1448 -0.2345 0.2224 0.3000 -0.2328 -0.2621 -0.2017 -0.2017 -0.2310 0.2328 0.2328 0.2897 0.2190 -0.2517 0.2966 0.3500 -0.2310 0.2655 -0.1707 -0.2500 0.3052 0.1810 0.3621 -0.2052 0.4207 -0.1948 0.1741 0.2845 0.2931 0.2586 0.3103 -0.3466 0.2931 0.2534 0.2466 -0.3724 -0.2828 0.2948 0.5034 0.3276 0.2362 0.4224 -0.4759 -0.2000 -0.2603 -0.2431 0.1828 0.2759 -0.2914 0.1914 0.2431 0.2103 0.3138 0.4397 -0.2759 -0.2138 0.2638 0.1897 -0.3069 -0.1845 -0.2828 -0.2362 -0.4121 0.2655 0.1810 -0.3948 -0.2724 -0.3448 -0.2672 -0.2328 0.2569 -0.3724 -0.3086 -0.1966 -0.2517 -0.3948 -0.2569 -0.5121 0.2103 -0.3310 0.2224 0.1362 -0.1879 -0.2483 -0.2017 0.3517 0.2569 0.2776 -0.3897 -0.2724 -0.1810 -0.2897 -0.2983 -0.2069 -0.4052 0.2879 0.1897 0.2655 0.1741 -0.2845 0.1793 0.1879 0.3707 -0.3207 -0.3500 0.2879 0.2741 -0.2793 -0.1828 -0.1672 0.2793 -0.2069 -0.1431 0.2879 -0.3862 -0.3431 0.2448 0.1724 0.3000 -0.2690 0.2362 0.2500 0.3000 -0.3276 0.2741 -0.2121 0.3190 0.2672 -0.2707 0.4086 -0.2034 0.2414 0.4328 -0.2500 -0.3293 0.1724 -0.2362 0.2103 0.1810 -0.3276 -0.4586 -0.2414 -0.2276 0.3017 0.1086 0.3172 0.2569 0.3500 -0.4466 -0.3672 -0.2448 0.5759 0.3828 0.3276 -0.3276 -0.2052 0.3534 -0.2466 -0.4414 0.3000 0.3448 0.2017 -0.2086 -0.3638 0.2793 0.2034 -0.1914 0.2017 0.2103 -0.2759 -0.2759 -0.2190 0.1707 -0.2569 0.2983 0.3345 -0.3500 0.2586 -0.3862 -0.2172 0.1586 0.2707 -0.2672 0.2655 -0.1966 0.1914 0.2259 0.1534 0.3828 0.1241 -0.2914 -0.1517 -0.1672 0.1759 0.3552 -0.3621 -0.3138 0.3397 -0.5862 -0.2569 -0.1845 0.2948 0.2621 -0.3517 0.2345 0.1810 -0.3638 0.2776 0.4121 -0.1897 0.1310 0.2052 0.2172 0.3000 -0.3069 0.1983 0.2776 0.1707 0.3310 -0.3362 0.1793 -0.1741 -0.4690 0.3759 0.2034 -0.2155 -0.3793 -0.3690 -0.2983 0.2552 -0.2259 0.2086 0.2276 0.2017 0.3897 -0.1897 -0.3276 -0.2241 0.2328 0.1983 -0.2017 0.1879 0.3931 -0.2017 0.2793 -0.3483 0.1707 -0.2224 -0.1086 -0.2224 0.2569 0.2069 0.2034 0.2121 0.5000 0.3483 0.1707 -0.2276 -0.4069 0.2845 -0.2293 0.2345 0.1707 -0.3155 -0.2569 0.2259 -0.3310 -0.1690 0.2534 0.2724 -0.2603 0.1810 -0.1776 0.3897 0.2172 0.3466 0.1707 -0.3414 0.2103 -0.2793" HIT_INDICES="1 51 59 61 82 89 106 107 112 115" ES_PROFILE="0.0914 -0.2310 -0.1914 -0.1000 -0.1724 -0.1241 -0.1621 -0.0621 0.0034 0.0862" RANK_AT_ES="50.0000" RANK_SCORE_AT_ES="1.7300"/>
  <DTG RANKED_LIST="SexDevelopmentGenesPRL_remapped.rnk" TEMPLATE="na_as_pre_ranked" GENESET="gene_sets.gmt#OSMAN_BLOOD_CHAD63_KH_AGE_18_50YO_HIGH_DOSE_SUBJECTS_24HR_DN" ES="-0.2493" NES="-1.1977" NP="0.2305" FDR="0.6887" FWER="1.0000" CHIP="ftp.broadinstitute.org://pub/gsea/annotations_versioned/Human_Gene_Symbol_with_Remapping_MSigDB.v7.5.1.chip" RND_ES="0.2142 -0.1981 0.2234 0.2526 -0.1516 0.1862 -0.1603 -0.1862 -0.0950 -0.1419 0.1986 -0.2234 0.2267 0.1775 -0.3411 0.1862 -0.2914 0.2990 0.1614 0.2655 0.1209 0.2768 0.2294 0.1376 0.3001 -0.2601 -0.2558 0.2267 0.1991 0.1516 0.1587 -0.2396 -0.1657 -0.1775 0.2639 0.2482 0.3017 0.1770 0.2099 0.1662 0.1516 0.2169 -0.2191 0.2337 0.1678 0.2175 -0.2067 0.2402 -0.1700 0.1128 -0.2175 0.1662 0.2083 -0.2661 0.2428 0.1705 0.2504 -0.3238 0.2542 0.3319 -0.2126 -0.2434 0.2089 0.3481 -0.1959 0.1813 0.1209 -0.2099 0.3001 -0.2250 -0.2585 -0.1220 -0.1754 -0.1123 0.3227 -0.2310 0.1376 0.2742 0.1069 -0.2348 -0.3114 -0.2337 -0.1457 -0.2234 0.4566 -0.2801 -0.1991 0.1603 -0.2412 -0.2045 0.2472 -0.1646 -0.2601 -0.1441 -0.3664 0.1441 0.3189 0.2936 0.2655 0.1641 0.2450 -0.2450 -0.2893 -0.2655 -0.1657 -0.2677 0.1743 -0.2785 0.1700 -0.2261 -0.2418 0.1684 0.1997 0.2342 0.1738 0.1344 -0.0880 -0.1646 -0.1436 0.2213 -0.2909 -0.2822 0.1587 0.2250 -0.1959 0.1603 -0.2067 0.1732 0.2596 0.1479 -0.2321 0.2218 0.1371 0.1457 0.1538 0.2434 -0.1851 0.3535 -0.2617 -0.2256 0.2742 0.1846 0.1565 -0.3648 -0.1646 -0.3281 -0.1954 0.1937 0.1252 0.1846 -0.1775 -0.2283 -0.1802 -0.2294 -0.1457 0.1176 0.1338 0.2876 0.1678 -0.2715 -0.2963 0.2159 -0.2348 0.2121 -0.2364 0.2855 -0.2164 -0.2083 -0.2569 0.2213 0.2018 0.2272 -0.2623 0.2229 -0.1123 -0.4328 0.2563 -0.2488 0.1749 -0.2504 0.3314 -0.2385 0.1203 -0.1236 -0.2229 0.2045 0.2947 -0.1473 0.2817 -0.1355 0.2947 -0.1333 -0.1937 -0.1900 -0.1759 -0.2089 0.1349 -0.3648 -0.2428 -0.0831 0.2229 -0.3146 -0.1797 0.1646 -0.1349 0.1457 -0.2018 0.1986 0.2671 0.2569 -0.1090 0.2493 -0.1997 -0.1036 -0.1123 -0.1840 0.1792 -0.2472 0.2623 -0.3297 -0.1927 -0.2013 0.4582 -0.2806 0.1916 0.1149 -0.1425 0.3184 -0.3168 0.1570 0.3060 0.1209 0.3519 0.1900 -0.3281 -0.1651 0.2029 -0.2968 -0.1997 -0.1792 -0.3243 0.2709 -0.2493 -0.2137 -0.3761 -0.2051 0.3098 0.1500 -0.1808 0.2364 -0.1900 0.2547 -0.3146 0.1867 -0.1700 -0.2213 0.2563 0.2180 -0.1624 -0.2142 -0.1473 0.3060 -0.1878 -0.3373 -0.1274 -0.2256 -0.1662 0.1743 0.2671 -0.1775 0.1241 -0.2267 0.1759 0.1954 -0.3044 -0.1943 0.3001 0.1436 0.1743 0.1317 0.1576 -0.1630 0.1641 -0.1430 0.1716 -0.1997 0.2051 0.1808 0.3351 0.2283 -0.2526 0.1894 -0.3335 -0.1932 -0.1835 -0.3335 0.1257 0.2321 -0.1722 0.1997 -0.2569 0.1392 -0.2310 0.1516 0.1808 0.1441 0.3832 -0.2267 -0.1937 0.1538 0.2402 -0.2358 -0.1279 -0.0971 0.3281 -0.1927 -0.2504 -0.2213 0.2763 -0.2725 0.2078 -0.1425 0.1732 -0.2655 -0.1792 0.2213 -0.1657 0.2455 -0.2558 0.1900 0.1851 -0.1522 -0.2914 -0.2288 -0.1462 -0.2968 0.1878 -0.1516 -0.3351 -0.1997 0.2110 -0.1991 -0.1198 0.2488 -0.1392 0.4695 0.1538 0.1570 -0.1457 -0.3038 -0.2110 -0.3761 0.1382 0.1705 -0.2688 0.2272 -0.2768 0.1430 0.1927 0.2358 0.2180 0.2450 -0.1241 -0.1840 -0.1495 -0.2126 0.1301 0.1862 0.2396 0.2402 -0.1970 -0.2412 -0.1516 0.2455 -0.2218 0.2358 0.1700 -0.2585 0.1436 -0.2493 -0.1430 -0.2731 -0.1700 -0.1522 -0.1025 -0.2412 0.2844 -0.1932 -0.0998 -0.1975 -0.1333 0.2250 0.2250 0.2029 0.2569 0.2272 0.1722 0.3740 -0.2930 -0.1722 0.2105 -0.1430 0.2375 0.1063 -0.1867 0.1749 -0.1592 0.1722 -0.1802 -0.1732 -0.1516 -0.1738 -0.1581 0.1382 0.2267 -0.2191 -0.2472 0.1608 -0.3092 -0.1473 0.3335 -0.2008 -0.2952 -0.1549 -0.1387 0.1457 0.1878 -0.2029 0.1387 -0.1220 0.3076 0.1775 -0.1560 -0.2089 -0.1970 -0.1603 -0.2526 -0.2693 0.1797 0.2250 0.1468 0.1608 0.1630 -0.1274 -0.1036 -0.1770 0.3702 0.4107 0.2213 0.2304 -0.2137 -0.1382 0.1376 -0.1457 -0.1657 0.2477 0.2013 0.1684 -0.1943 -0.2477 -0.2898 0.2704 0.3006 -0.1382 -0.1835 -0.1533 -0.2191 -0.1317 0.2234 0.2267 -0.1700 0.3368 0.1695 0.1333 0.1927 0.1479 0.1894 0.3184 -0.1651 0.1997 0.2704 -0.1862 -0.2115 0.3238 -0.1921 -0.1624 0.1695 -0.2272 0.2488 -0.1732 -0.1943 0.1516 -0.1516 -0.2380 -0.1193 0.2952 0.2099 0.1829 0.1457 -0.1991 -0.1732 0.1905 0.2563 -0.2412 0.2159 0.2013 -0.2229 -0.1338 -0.1284 0.2159 -0.3108 -0.1160 0.1775 -0.1937 -0.1225 0.1462 -0.1608 -0.3265 0.2364 0.1328 0.2283 0.1937 0.2526 0.1225 0.2099 -0.1732 -0.3902 -0.2434 -0.4101 0.2234 -0.2218 0.1630 0.2018 -0.1614 -0.3152 0.1619 0.1263 0.1651 0.2024 0.1840 -0.1824 -0.2321 -0.1074 -0.2267 0.0928 -0.2547 -0.2164 -0.2585 0.2380 0.2364 -0.1538 -0.1846 0.1284 0.1705 0.3832 0.1209 0.1840 0.1722 0.3076 -0.2029 -0.1954 -0.2898 -0.2439 -0.1813 0.1252 -0.1716 -0.2801 0.3173 0.1743 0.3497 -0.1954 -0.3017 0.2218 -0.2412 -0.2358 -0.2272 0.2159 -0.2547 -0.1284 -0.2245 -0.1489 0.2035 0.2930 0.2267 -0.2531 0.1500 0.2051 0.4560 -0.1495 -0.2947 0.2121 -0.2245 0.1560 -0.2493 -0.1203 -0.1587 0.1527 0.2715 -0.3481 -0.1614 -0.1425 -0.2304 0.1560 -0.1668 0.1106 -0.1171 0.1937 0.3826 0.1657 0.3972 0.2704 0.1878 0.2299 -0.1160 -0.1759 0.1851 -0.1576 -0.1738 -0.2785 -0.2045 0.1387 0.1937 -0.2024 -0.3243 0.1630 0.2213 0.1786 0.1900 0.1317 0.2655 -0.1344 0.1954 0.2337 0.3206 -0.1479 0.4085 0.1981 -0.3556 -0.2126 0.1570 -0.1220 -0.1759 0.1813 -0.1878 -0.1549 -0.2196 0.2153 -0.2817 0.1382 -0.2434 -0.3297 -0.2191 0.1921 0.2196 -0.1603 0.3006 -0.2321 0.1786 0.2434 -0.3265 -0.1662 0.2428 -0.3092 -0.2617 -0.1840 -0.2380 -0.1236 0.1916 0.3206 0.2218 -0.2326 0.1371 0.1792 0.3135 -0.2218 -0.2893 0.1479 0.2380 -0.2029 0.2348 -0.2051 0.1538 0.1846 0.2310 -0.3108 -0.1333 -0.2164 0.2196 0.1371 0.1711 -0.3098 0.3686 -0.1646 -0.2008 -0.1932 -0.2731 -0.1775 -0.1937 0.2930 0.1516 0.1851 0.2844 0.2234 -0.1409 0.2893 -0.1085 0.1516 0.2169 -0.3227 0.1533 -0.1225 -0.1468 -0.1176 -0.1527 -0.1257 -0.1430 -0.1921 0.1554 -0.2142 0.2110 -0.1479 -0.2062 0.2283 -0.2115 -0.2288 -0.1565 -0.1894 0.1209 -0.3038 0.2412 0.4199 0.2358 -0.2855 0.1802 -0.2909 -0.1198 -0.1937 0.2439 0.1462 -0.2321 -0.1462 -0.2547 0.2763 0.3956 -0.2142 -0.1851 -0.2801 -0.1284 -0.2466 -0.2914 -0.1867 0.2833 -0.1894 0.3152 -0.1614 0.1813 -0.3055 0.1905 -0.1846 -0.2715 0.2272 0.2110 0.1241 -0.2213 -0.1117 -0.1409 0.2218 0.1889 -0.1641 -0.2380 -0.1878 0.1867 0.2402 0.2596 0.2196 0.1144 -0.2180 -0.3556 -0.2051 0.2472 0.2029 -0.1867 -0.2434 -0.2617 0.2105 -0.1328 0.1549 -0.1608 0.1932 0.2963 -0.1851 0.1430 0.1695 0.1500 -0.2380 0.1883 0.1927 -0.1344 -0.2439 0.2855 0.2110 0.1274 -0.3152 0.2245 -0.1835 0.1986 -0.2822 -0.2412 0.1759 0.2952 0.2509 -0.3664 -0.1608 -0.2623 0.1905 0.3535 -0.2768 0.1905 0.1797 0.3243 0.1533 -0.2283 -0.2018 -0.2715 -0.1355 0.3848 0.1333 -0.1468 0.2018 0.2105 0.2180 0.1349 -0.2688 0.3038 -0.1214 -0.1797 0.1392 -0.2385 -0.1732 0.1193 0.1624 0.1306 -0.2466 -0.3206 0.2731 0.1943 0.2634 0.2580 -0.1290 -0.2121 -0.3222 0.2952 0.3632 -0.2126 -0.1462 0.1614 -0.2364 -0.2547 0.1991 0.2142 -0.1916 -0.1479 0.1074 -0.1479 -0.1743 -0.2569 -0.2434 -0.1203 -0.1203 0.1495 0.1311 0.2526 0.1883 0.2402 0.2121 0.1786 -0.2294 0.1333 -0.2105 -0.1883 -0.1284 0.1835 -0.2321 -0.1425 0.2159 -0.2191 0.2455 0.1495 -0.1937 0.2250 0.1657 0.2526 -0.1371 -0.1581 -0.1695 0.1338 0.1981 0.1700 -0.1301 -0.1462 0.1889 -0.2585 0.1905 -0.1436 -0.1058 -0.1295 0.1786 0.1867 0.2358 0.2418 -0.3222 -0.3184 -0.1824 -0.2083 0.2364 -0.2601 -0.1927 -0.1570 -0.1430 -0.1495 -0.1722 -0.1749 0.1695 -0.2099 -0.2785 0.2067 -0.1954 -0.1392 -0.1376 -0.2180 -0.2391 -0.2142 -0.2272 -0.1802 0.2207 -0.1473 0.1851 -0.1133 -0.2272 0.2385 -0.2412 -0.2412 0.3502 0.2466 0.2752 0.1106 -0.2283 0.1700 0.2304 0.1279 -0.1646 0.3465 -0.1495 -0.1743 0.1927 -0.2617 -0.1624 0.1749 0.2288 0.1052 -0.1576 0.1500 0.2509 -0.2342 0.1997 0.2029 -0.1074 -0.1382 -0.2191 0.2321 0.1495 -0.2078 -0.1905 -0.1220 0.1867 0.1722 -0.2650 -0.1937 0.2563 0.3772 -0.2196 -0.2029 0.1889 0.1301 -0.2250 -0.4269 0.1608 0.2450 0.2089 0.1862 0.2008 0.2153 0.1905 -0.2008 0.2531 0.2045 -0.2747 -0.2375 0.1738 0.1954" HIT_INDICES="9 28 42 44 47 48 54 68 76 79 83 92 100 102 113 118 123" ES_PROFILE="-0.0237 -0.1301 -0.1905 -0.1409 -0.1004 -0.0416 -0.0286 -0.0890 -0.0944 -0.0540 -0.0227 -0.0372 -0.0426 0.0070 -0.0259 -0.0038 0.0183" RANK_AT_ES="41.0000" RANK_SCORE_AT_ES="3.8300"/>
  <DTG RANKED_LIST="SexDevelopmentGenesPRL_remapped.rnk" TEMPLATE="na_as_pre_ranked" GENESET="gene_sets.gmt#HP_ABNORMALITY_OF_FINGER" ES="-0.1770" NES="-1.1949" NP="0.2420" FDR="0.6911" FWER="1.0000" CHIP="ftp.broadinstitute.org://pub/gsea/annotations_versioned/Human_Gene_Symbol_with_Remapping_MSigDB.v7.5.1.chip" RND_ES="0.1278 0.1229 -0.1388 -0.1178 -0.1659 0.1762 0.0876 0.1237 -0.0940 -0.1887 -0.1032 0.2287 0.1962 0.1157 0.1498 0.1347 0.0802 0.1245 -0.2738 0.1588 -0.1124 -0.0937 -0.1411 -0.0971 -0.1685 -0.1662 0.1437 0.1480 -0.1032 0.1017 0.0904 0.1834 0.1939 0.1163 0.1101 -0.1234 0.1424 -0.0876 -0.1808 0.1096 -0.0950 0.1065 -0.1211 -0.2197 0.1275 0.1452 0.1239 -0.1508 0.1142 -0.1519 0.1365 -0.1211 -0.0973 0.1247 -0.1001 0.1237 -0.1242 -0.1122 0.0971 -0.1362 0.2420 -0.1869 0.1723 -0.1516 0.2085 0.0671 -0.1339 0.0830 0.1406 -0.1834 -0.1311 -0.1234 0.1621 0.1905 0.1987 -0.1511 0.1665 -0.1293 0.2038 -0.2343 -0.1816 0.0876 -0.1093 -0.2005 0.1365 -0.1700 -0.2010 -0.0781 0.0763 -0.1160 0.0863 0.1455 -0.1962 0.2525 0.1887 0.0986 -0.1716 0.1775 0.1306 0.1147 -0.1426 0.1616 0.1252 -0.1342 -0.1598 -0.1706 -0.1385 0.1073 0.1406 -0.1885 -0.0963 0.1257 -0.1280 0.0789 -0.1644 -0.1421 -0.0671 0.1280 0.1101 0.2297 0.1260 0.1288 0.0996 -0.1255 0.1137 -0.1688 -0.1793 -0.1237 -0.1652 -0.2184 -0.1621 0.1152 -0.1408 0.1634 0.1367 0.0802 -0.1665 -0.1006 -0.1247 -0.1621 -0.1275 0.2187 0.1181 0.1006 0.1880 -0.1255 -0.1434 -0.1012 -0.1042 -0.1411 0.1181 -0.1711 -0.1997 0.1406 0.1974 -0.1703 -0.1224 0.1393 -0.1242 -0.1076 -0.2079 0.0999 -0.1488 0.1601 0.2507 0.1501 0.1598 -0.1534 -0.2310 0.1552 0.2369 -0.1237 0.1700 -0.1229 -0.1475 -0.1104 0.1629 -0.1762 -0.2128 -0.1219 -0.1216 0.0771 -0.2051 -0.1014 0.2056 0.1280 0.1035 -0.1093 -0.1029 0.1503 -0.1052 -0.1944 -0.1032 -0.2067 0.1680 -0.1990 -0.1024 0.1603 -0.1506 -0.1352 -0.1129 -0.1193 0.2128 -0.1549 -0.1137 0.0973 -0.1206 0.1042 -0.1839 0.2092 0.1539 -0.1526 0.2556 -0.1644 -0.1923 -0.1616 0.2087 -0.1980 -0.2143 -0.1465 -0.1286 0.1293 0.0983 0.1293 0.1145 0.1029 -0.0960 0.1385 0.1734 0.1675 0.1242 0.2120 0.1017 -0.1552 -0.1004 0.2046 -0.1257 0.1155 -0.1964 0.2443 0.2515 0.1688 -0.2085 0.2033 -0.1093 -0.0988 -0.1892 -0.1706 0.1749 -0.1222 0.2650 0.0840 -0.1506 -0.2102 -0.1621 -0.1132 -0.0773 -0.2220 -0.0778 0.1439 0.1380 -0.0971 -0.1593 -0.2197 0.2773 -0.1396 -0.2046 0.1316 -0.1311 0.1237 -0.0901 0.2044 -0.1111 0.2251 0.2026 0.1429 -0.1956 -0.1316 -0.0950 -0.0922 -0.1175 -0.1319 -0.2415 -0.1521 0.1334 0.1242 0.1506 0.1286 -0.2425 0.1624 0.1887 -0.1183 -0.1096 0.1749 0.1252 0.1462 0.2005 0.0942 0.2384 0.1298 -0.1275 -0.1915 -0.1275 -0.1529 -0.1055 -0.1175 -0.1570 -0.1140 -0.1229 0.1898 -0.1163 -0.1657 0.1544 -0.2351 0.1667 -0.2512 -0.1467 -0.1065 -0.1324 -0.2069 0.1823 0.2069 0.1157 -0.1257 -0.1470 0.1949 -0.1183 0.2064 0.0883 0.1457 -0.1583 0.1928 0.0991 0.1803 -0.1155 0.1739 0.2988 -0.0930 0.1647 0.1242 0.1844 0.0973 0.0778 -0.0740 0.1639 0.1624 -0.2010 0.1416 0.0930 0.0940 -0.1181 0.1088 0.1257 -0.1288 0.1316 0.1716 0.1675 -0.1022 -0.1219 0.1393 0.0881 -0.2773 -0.1411 -0.0571 -0.0907 0.2502 0.1303 -0.2597 0.2679 -0.1260 0.1734 -0.1140 0.1114 -0.0965 0.1480 0.1147 -0.0942 0.1424 0.1757 -0.1367 0.1680 -0.1693 -0.1744 0.1421 0.1275 0.1088 0.1534 0.1293 0.1406 0.1142 -0.2115 -0.1675 -0.1529 -0.2166 0.1670 0.1762 -0.1045 -0.1483 0.2420 0.1181 0.1670 -0.0942 0.1319 0.0907 -0.1657 -0.2143 -0.0881 0.1729 0.2085 0.1012 0.1147 -0.1035 -0.1787 0.0932 0.1147 -0.0901 -0.2161 -0.2087 0.3014 0.2325 -0.1106 -0.1980 -0.1298 0.1992 -0.0694 0.1362 0.1580 -0.1770 -0.1093 0.2389 0.1396 0.1716 0.1181 0.1429 0.2469 -0.2743 0.1152 -0.1170 -0.1393 0.2415 0.1485 -0.0848 -0.1278 0.1726 0.1093 0.1152 -0.1741 -0.1534 -0.1063 -0.1362 0.1557 0.1511 0.1344 0.0971 0.1588 0.0919 -0.1052 0.1024 -0.1140 -0.2092 -0.0873 0.1644 0.2320 -0.1424 -0.1280 -0.1570 0.1603 0.1160 0.1498 0.1055 -0.1662 -0.1032 0.1406 0.1703 0.0999 0.1147 -0.2492 0.1132 -0.1987 -0.1035 0.0940 0.1076 0.1204 -0.1662 0.1122 -0.0999 0.2338 -0.1462 -0.0917 0.0924 -0.1137 -0.1805 -0.1726 -0.1470 0.0858 0.1857 -0.2115 0.0909 -0.2033 -0.1964 -0.1956 -0.1347 -0.1603 0.1511 -0.0965 -0.0891 -0.1273 0.1524 0.2064 -0.1921 -0.1524 0.1073 -0.2079 -0.0999 -0.1534 0.0748 -0.1524 -0.1278 0.1360 0.1055 -0.0812 0.1721 0.1624 0.1380 -0.2333 -0.1257 -0.1035 0.1275 0.1362 -0.1424 0.1301 0.1700 -0.1262 -0.1429 0.1611 0.1862 0.1270 -0.1544 -0.1452 -0.1081 -0.1869 -0.1029 0.1017 0.1101 -0.1921 -0.1741 0.1388 -0.1362 -0.2015 0.2102 -0.1137 0.1234 -0.1178 -0.1111 0.0630 -0.1216 0.2571 -0.1618 -0.1493 0.1383 -0.0914 -0.2630 -0.2796 -0.1562 0.1834 0.1798 -0.1624 0.1183 -0.1270 -0.1242 -0.1096 -0.2192 -0.1782 -0.1521 0.1316 -0.1321 -0.1498 -0.1703 -0.1905 -0.2556 0.0914 -0.0871 0.1539 0.1170 0.1775 -0.0817 0.1375 0.1160 -0.1204 -0.0940 -0.1022 0.1649 -0.0766 -0.0850 -0.1181 0.0983 0.1974 -0.3424 -0.1078 0.1229 0.1516 -0.1585 0.1780 0.2046 0.1506 -0.1552 0.1928 -0.1421 0.1946 -0.1562 0.1262 0.0904 0.1040 -0.1393 -0.1081 0.1744 -0.1024 0.1910 0.0978 -0.1147 -0.1711 0.1603 0.1775 0.1316 -0.1224 0.1355 0.1298 -0.1544 -0.1667 0.1047 0.2049 -0.1283 -0.1370 0.2133 0.1437 -0.1969 0.2589 -0.1152 -0.0901 0.1401 0.1306 -0.1252 0.1076 -0.2443 0.1864 0.1111 0.1503 -0.1875 -0.1078 -0.1798 0.0863 -0.1629 0.1839 0.2366 0.1393 -0.1928 -0.1058 0.1890 -0.1076 -0.1426 0.0633 -0.0832 -0.1370 0.0840 0.1880 0.0866 0.1493 0.1503 -0.0873 -0.1603 -0.1106 0.2026 -0.1560 0.1511 -0.1316 -0.1145 -0.1222 0.1173 0.2102 0.2023 0.1260 0.2566 0.1944 -0.1588 -0.1921 -0.1567 -0.1567 0.1729 0.1480 -0.1785 0.0889 -0.0907 0.1915 -0.2156 0.1321 0.0955 -0.1063 0.1265 -0.0853 0.1086 0.1127 -0.1875 -0.1793 0.1329 -0.1501 0.2246 0.2379 0.1124 -0.0940 -0.1519 0.1229 0.1508 -0.1670 0.1042 0.1442 -0.1106 0.1065 0.1716 -0.1134 0.1544 -0.1155 0.1157 0.2033 0.1393 0.1536 -0.1903 0.2579 -0.0840 -0.1939 -0.2333 -0.1944 0.1588 0.0932 0.1012 -0.1403 -0.1073 -0.1682 0.1257 0.1406 -0.1670 0.1247 0.1060 -0.1055 -0.1301 0.1270 -0.1670 0.1524 0.1534 -0.1967 -0.1188 0.1803 -0.1823 -0.2656 -0.2008 0.1903 -0.1329 0.1096 -0.1816 -0.1296 -0.2251 -0.1032 -0.2079 -0.1370 0.1437 -0.1570 0.2348 0.1234 -0.1775 0.0653 -0.0694 -0.1821 0.1398 -0.2120 0.1439 0.1539 0.2133 0.1242 0.1857 -0.1140 -0.1157 -0.1603 -0.1076 -0.1798 -0.1204 0.1160 0.1017 -0.1974 0.0866 0.1465 -0.0981 -0.2766 0.1429 -0.1716 -0.1316 -0.1557 0.1910 0.1170 0.1099 -0.1534 0.1598 -0.1729 -0.1552 0.2530 -0.1964 -0.1744 -0.2666 -0.1040 -0.1234 0.1378 0.1764 0.1951 0.2038 -0.2049 -0.1017 -0.2543 -0.1321 -0.1301 0.0955 -0.1611 0.1401 -0.1004 -0.2896 -0.1629 -0.1076 0.2356 0.1987 -0.1275 0.2343 0.1915 0.0825 0.1810 -0.1708 0.0930 -0.0994 0.1426 -0.2110 -0.2051 0.1306 0.0796 0.2110 0.0773 -0.1575 0.1552 0.1122 -0.0876 -0.1905 0.1670 0.1129 0.1421 0.1851 0.1762 -0.1196 -0.2379 -0.1360 0.1711 -0.1910 0.1380 0.0930 -0.1339 0.2274 -0.1078 -0.2325 0.1406 0.1247 0.1588 -0.1639 0.1370 0.1851 -0.1357 0.1892 0.0791 -0.1032 0.1496 0.1229 0.1665 0.0863 0.1465 0.1088 0.2287 0.1851 0.1170 -0.1583 0.1741 0.0940 0.1598 -0.1793 0.1846 -0.1093 0.1588 0.2266 0.1134 0.1639 -0.1017 0.2543 0.2156 -0.1542 0.2338 -0.1444 0.1575 -0.2038 -0.0837 0.1544 0.1429 -0.1552 0.1014 -0.1380 -0.1163 -0.0896 -0.2638 0.1465 0.1073 0.1739 0.1117 -0.1014 0.1665 -0.1247 0.1846 -0.0891 0.1455 0.0707 -0.1065 -0.0781 -0.0853 -0.1511 0.1181 0.1601 -0.1416 -0.1506 -0.1076 -0.1408 0.1380 0.1204 0.1114 -0.0922 0.1739 -0.1040 -0.1275 -0.2832 -0.1770 0.1447 -0.1160 0.1475 -0.1752 0.2689 0.2279 -0.1834 -0.1898 -0.1752 0.3729 -0.2056 -0.1222 -0.1644 -0.1665 -0.1047 -0.0937 -0.1257 0.0717 0.2356 -0.1181 0.1488 0.1416 -0.2297 -0.1247 0.0653 -0.0912 0.1662 -0.1104 0.0773 0.0973 0.2028 0.1378 0.0996 0.1670 -0.1334 0.1519 -0.1741 0.1398 -0.1562 0.0973 0.1337 0.2325 -0.2251 0.1506 0.0994 0.2187 0.1004 -0.1393 -0.1923 0.1301 -0.1201 0.1303 0.1503 -0.0932 0.0866 -0.1598 -0.3017 -0.1639 -0.1665 0.1040 0.1624" HIT_INDICES="0 1 3 5 9 14 15 17 19 20 25 27 28 31 33 34 37 38 39 40 44 47 48 49 51 52 53 54 57 58 59 60 61 62 64 65 66 68 71 73 75 76 79 83 84 88 89 90 91 92 95 96 97 99 100 101 102 103 104 105 106 108 109 110 114 115 116 118 119 120 124" ES_PROFILE="0.0141 0.0282 0.0241 0.0200 -0.0205 -0.0791 -0.0650 -0.0691 -0.0732 -0.0592 -0.1178 -0.1219 -0.1078 -0.1301 -0.1342 -0.1201 -0.1424 -0.1283 -0.1142 -0.1001 -0.1406 -0.1629 -0.1488 -0.1347 -0.1388 -0.1247 -0.1106 -0.0965 -0.1188 -0.1047 -0.0907 -0.0766 -0.0625 -0.0484 -0.0525 -0.0384 -0.0243 -0.0284 -0.0507 -0.0548 -0.0589 -0.0448 -0.0671 -0.1076 -0.0935 -0.1339 -0.1198 -0.1058 -0.0917 -0.0776 -0.0999 -0.0858 -0.0717 -0.0758 -0.0617 -0.0476 -0.0335 -0.0195 -0.0054 0.0087 0.0228 0.0187 0.0328 0.0469 0.0064 0.0205 0.0346 0.0305 0.0446 0.0586 0.0182" RANK_AT_ES="46.0000" RANK_SCORE_AT_ES="2.1000"/>
  <DTG RANKED_LIST="SexDevelopmentGenesPRL_remapped.rnk" TEMPLATE="na_as_pre_ranked" GENESET="gene_sets.gmt#HP_POSITIONAL_FOOT_DEFORMITY" ES="-0.2021" NES="-1.1940" NP="0.2229" FDR="0.6898" FWER="1.0000" CHIP="ftp.broadinstitute.org://pub/gsea/annotations_versioned/Human_Gene_Symbol_with_Remapping_MSigDB.v7.5.1.chip" RND_ES="-0.2062 0.2333 0.1229 -0.1146 0.1479 -0.1312 -0.1229 0.1667 -0.1417 0.1729 -0.1354 -0.1958 -0.1708 -0.1271 -0.1104 0.1042 -0.2250 -0.1250 -0.1521 -0.1083 0.1625 0.1729 0.1688 -0.2125 -0.1646 0.2021 -0.2312 0.1938 0.1313 -0.1312 0.1792 0.0979 0.1250 -0.1021 0.1604 -0.1312 -0.2854 -0.1125 0.1396 -0.2188 -0.1146 0.1979 -0.1583 -0.2792 -0.1042 0.1104 0.1604 0.0917 -0.0979 0.1438 -0.1146 -0.1625 -0.1750 0.1646 0.1563 -0.2250 0.1208 0.2688 0.1104 0.1667 -0.2313 0.1667 0.1271 -0.1937 0.1646 -0.1917 0.1458 -0.1833 0.2646 0.1625 0.1167 -0.1333 0.1688 -0.1896 -0.1792 -0.1437 0.2146 -0.1688 -0.1771 0.1188 0.3250 -0.1521 0.1313 -0.2125 -0.1229 0.1083 -0.1917 0.1646 -0.1479 0.1354 0.1417 -0.1208 -0.1667 0.2563 -0.1750 -0.2333 0.1896 0.2000 0.1688 -0.1604 0.2938 -0.2813 0.2167 0.1688 -0.1646 -0.2208 0.2271 0.1833 0.1896 0.2125 0.1292 0.1375 0.2708 0.1396 -0.2000 0.0938 0.1292 0.1833 0.1458 0.2271 -0.2313 0.0938 -0.2188 -0.1896 0.2458 0.1396 -0.1083 0.1125 0.1125 -0.1250 -0.2062 0.1313 0.1979 -0.2208 0.1604 0.1333 -0.1208 0.1854 -0.1396 -0.1729 -0.1354 0.2688 0.2250 0.1938 0.1417 0.1563 0.1042 0.0813 0.2000 0.0875 -0.1229 -0.1083 0.2396 -0.1146 0.1208 -0.2062 -0.1104 0.3229 -0.1104 0.1896 0.2000 -0.2125 0.1646 -0.1437 -0.1542 -0.1000 0.1833 -0.1187 0.1333 0.1125 0.1271 0.0813 0.1771 0.2375 0.1458 -0.1542 -0.1229 0.1646 0.1271 0.1875 0.1688 0.1583 0.1875 -0.1292 -0.1667 0.1729 -0.2188 -0.2771 -0.1521 0.1604 -0.1854 0.2146 -0.1896 -0.1979 -0.2271 -0.1417 0.1542 -0.1604 0.1063 0.0938 -0.2021 -0.1729 -0.1500 -0.1292 -0.1312 -0.1833 0.1625 -0.1979 0.1750 -0.2083 -0.1688 -0.1437 -0.1229 0.3188 -0.2042 0.2813 0.1750 -0.1875 -0.1729 -0.1417 0.1021 0.1604 -0.1000 -0.0917 -0.2062 0.1250 -0.1146 -0.1354 -0.1167 0.2188 0.2542 0.1563 0.2250 0.1958 0.1438 -0.1125 -0.1792 0.1271 -0.1313 -0.1583 0.2313 0.2021 0.1313 0.1833 -0.1563 -0.2188 -0.1437 -0.1687 0.2854 0.1917 0.1646 0.1667 0.1167 0.1917 -0.1271 -0.2083 -0.0917 0.1354 0.2771 0.2021 0.1958 0.2313 -0.2375 -0.1812 -0.1187 0.1542 -0.1125 0.1667 -0.1708 0.1833 0.1354 -0.1646 -0.1646 -0.1896 0.1979 0.2104 -0.2479 -0.1542 -0.1333 -0.1646 -0.2562 0.1708 -0.1229 -0.1354 0.1688 0.2938 0.1813 0.1938 0.1604 -0.1521 -0.1604 -0.1271 0.1563 -0.1687 0.1521 -0.1729 -0.1354 0.2750 -0.3250 0.1521 -0.0854 0.1583 0.2021 -0.1417 0.1146 -0.1792 0.1167 -0.1333 0.1833 0.3083 0.1292 -0.1563 -0.2000 -0.2229 0.1229 -0.0917 -0.1833 -0.1125 0.1417 0.2458 0.1250 -0.2125 0.1563 -0.2500 -0.1521 0.1646 0.1417 -0.1854 -0.1833 0.1458 0.1979 -0.1375 0.1667 -0.1500 -0.2313 -0.1167 -0.1396 -0.2104 0.1521 0.2229 0.1604 0.1625 -0.1104 0.2542 -0.2667 -0.1208 0.1292 0.1896 0.1208 -0.2396 -0.2146 0.1500 0.2146 -0.1187 0.1750 -0.3583 -0.1146 -0.1000 0.1417 0.1333 0.2521 0.3042 0.1083 0.3729 -0.1167 -0.0708 -0.1167 -0.2625 0.2000 0.1396 0.1542 -0.1771 0.2125 0.1521 0.1813 -0.1896 0.2125 -0.1146 -0.1104 0.1292 0.1479 0.1604 -0.1125 -0.1979 0.2750 -0.2021 -0.1646 -0.1625 -0.1417 0.2167 0.2063 0.1417 0.1375 -0.1750 -0.1250 -0.1896 0.1292 -0.1521 0.1563 -0.1292 -0.1542 -0.1167 0.2042 0.1771 0.2542 0.2646 -0.1312 -0.2562 -0.1125 -0.1667 -0.1458 -0.1500 -0.2188 0.1479 -0.1187 0.3063 -0.4000 -0.1479 -0.1292 0.2146 0.1521 -0.2271 0.1313 0.1708 0.1896 -0.1854 -0.1000 -0.1312 0.2542 0.1625 -0.1146 0.1938 0.1604 0.1396 -0.1312 0.1854 -0.1375 0.2542 0.2167 0.1479 0.2000 -0.1104 0.2646 -0.1375 -0.1417 0.1938 0.1438 0.1354 -0.2708 -0.1771 -0.1813 0.1271 0.1542 -0.1146 0.1521 -0.1229 0.3146 -0.1625 0.1563 -0.1375 0.1813 -0.1833 -0.1604 -0.1563 -0.1417 0.2542 0.1854 -0.2313 0.2292 -0.1854 -0.1542 0.1979 -0.2146 0.1938 -0.1958 0.1583 -0.1979 -0.1437 -0.1187 0.1063 -0.1521 0.1583 -0.0979 0.1604 -0.1563 -0.1333 0.1854 -0.1250 0.1229 -0.2125 0.1458 -0.1083 0.1208 0.1438 -0.1750 0.2813 0.1250 0.0813 -0.1083 -0.2979 0.2167 -0.1708 -0.1813 -0.1979 -0.1500 0.1417 0.2271 0.1813 0.1479 0.1313 0.1188 0.1292 0.1667 0.1375 -0.2021 -0.1937 0.1083 -0.1646 0.2313 -0.1896 0.1208 0.2438 -0.1500 0.0958 -0.3063 -0.1625 0.1792 0.1896 0.1896 0.1729 0.1479 -0.1979 0.1125 0.2146 0.2000 -0.1062 0.1854 -0.2354 0.2208 0.3542 0.1354 -0.1771 0.1458 0.1833 0.1292 -0.1896 -0.1458 -0.2021 -0.1688 -0.1083 -0.1104 -0.1500 0.1125 -0.1500 0.1729 0.1542 0.2167 -0.1979 -0.2187 0.1542 -0.1958 -0.1563 0.0958 0.1438 0.1292 -0.1083 -0.1646 -0.1771 0.2750 -0.1354 0.1083 0.1917 0.1333 -0.0958 -0.2375 0.1333 0.1771 0.1771 -0.1437 -0.1708 0.1854 -0.2313 0.2396 -0.1854 0.1125 -0.1250 -0.0958 -0.1479 0.1125 -0.0979 0.1500 0.1896 0.1271 -0.2021 -0.1250 -0.1771 0.1646 0.1396 0.2354 0.1833 -0.1125 -0.1958 -0.1104 0.1542 0.1625 0.3542 -0.2271 -0.2188 0.2125 0.2313 -0.2750 0.1813 -0.2250 0.1313 -0.2771 -0.1542 -0.2604 0.1771 0.3104 -0.0812 -0.1333 0.1313 0.2625 -0.2000 -0.3542 0.2521 0.1354 -0.1854 0.2208 -0.2479 -0.2729 0.1354 0.1104 -0.1146 0.1083 -0.1687 0.1708 -0.1563 0.1542 0.1833 -0.1667 0.2042 -0.1417 -0.3896 -0.2250 0.1375 0.3417 0.1167 -0.1437 0.0896 0.1875 0.1083 0.2271 -0.1042 -0.1000 0.1729 0.0833 -0.1125 -0.1604 -0.1646 -0.1937 -0.1896 -0.1625 -0.1979 0.1313 0.3083 -0.1458 0.1063 0.1479 0.2229 -0.1875 -0.2500 -0.1167 0.1833 0.1688 0.0917 0.1125 0.1479 0.2083 -0.2917 -0.1021 -0.1437 -0.1896 0.1917 0.1646 -0.3438 -0.2000 -0.1562 -0.1125 0.1708 0.2125 -0.1312 -0.2813 -0.2188 -0.2104 0.1646 -0.0750 0.2146 0.1979 0.1938 -0.2208 -0.1792 -0.1667 -0.2354 -0.0979 0.2167 0.1313 -0.1271 -0.2479 -0.1917 0.1729 -0.2396 -0.1375 -0.1563 -0.2583 0.1583 0.1958 0.1938 0.2271 0.2271 -0.1292 -0.1521 -0.1563 0.1354 -0.1458 0.1500 -0.1396 0.1438 0.2438 0.1667 -0.1667 -0.1208 0.2042 0.1208 -0.2250 0.1021 0.1875 0.1875 0.0854 -0.1750 -0.1125 -0.1771 -0.1313 0.2375 0.0917 -0.1958 -0.1896 0.3167 0.2521 -0.2396 -0.1583 0.2813 0.2375 0.1396 -0.1479 0.1563 -0.1854 -0.1146 -0.1354 0.1083 -0.1729 0.2167 -0.1750 -0.2271 -0.1104 0.1771 -0.2833 0.2208 0.1604 -0.1521 0.1667 0.2000 0.2250 0.1896 0.2000 0.2500 0.1542 0.2542 -0.2208 -0.1021 -0.1479 0.1104 0.2625 -0.1583 -0.1271 -0.1833 -0.1792 0.1938 -0.2083 0.1667 -0.1458 0.0979 0.2500 -0.2000 0.1375 -0.0833 0.1667 -0.1375 0.2000 0.1708 0.1479 -0.1229 -0.1042 -0.1625 0.1583 -0.3042 -0.1125 0.1958 0.2521 0.2271 -0.1604 -0.1417 -0.1354 0.1667 -0.1333 0.1854 0.1042 0.1083 -0.2917 -0.1521 0.1896 0.1375 -0.1437 0.2188 0.1604 -0.1271 -0.1208 -0.1542 0.2813 -0.2458 0.1521 -0.1625 -0.1646 0.2313 0.2021 0.1500 0.1125 0.2313 0.1083 0.1500 0.1979 -0.1521 0.1875 -0.1937 0.1417 0.1688 0.0792 0.2271 0.1229 -0.0979 -0.1062 0.1063 0.2438 0.1813 -0.1208 -0.2292 -0.1479 -0.1625 -0.2146 -0.1375 -0.1688 0.2333 0.1458 -0.0875 0.1813 0.1354 -0.1354 -0.2229 -0.1542 0.1396 -0.1687 -0.1354 0.2438 0.1667 0.2313 0.1438 0.1521 -0.1792 0.1875 -0.1104 -0.1292 0.2042 0.1771 0.1896 0.1292 0.0979 0.1354 0.1333 0.1250 -0.1979 0.1417 -0.1104 0.2021 0.1521 0.1063 0.2083 -0.2313 -0.1417 -0.1542 0.2396 -0.1292 0.1438 0.1313 -0.1354 0.0875 0.1479 0.1813 -0.2062 0.1500 0.1771 0.3042 -0.2562 0.1625 -0.2917 -0.2333 -0.1688 0.2104 0.1521 -0.3021 0.1167 -0.1313 -0.1083 -0.1458 -0.0833 -0.2542 -0.1542 -0.1354 -0.1500 0.1792 0.1792 0.1958 0.1646 -0.1083 0.1438 0.1729 0.2188 -0.2917 -0.1937 0.1021 0.3292 0.1604 0.1438 -0.2125 -0.1625 0.1417 0.1979 0.1417 -0.0917 0.1521 0.1500 0.1979 -0.1938 0.1229 0.2000 -0.1854 -0.2000 -0.1354 -0.2854 0.2438 -0.1521 0.1917 -0.2021 -0.1812 -0.1958 -0.2688 0.2271 0.1563 -0.1208 0.1458 -0.2375 0.2229 0.1563 -0.2208 -0.1167 -0.1750 -0.1479 -0.1479 -0.1062 0.1896 -0.2333 -0.1229 -0.1833 -0.2208 -0.1854 -0.2542 0.2229 -0.2208 -0.1062 -0.3063 0.1438 -0.2292 0.1604 -0.1146 0.1021 -0.1354 0.2354 0.1271 -0.3000 -0.1271 -0.1187" HIT_INDICES="1 3 4 13 14 19 25 27 28 52 57 58 60 74 76 79 83 88 90 95 97 101 103 104 105 108 109 116 119 120" ES_PROFILE="0.0229 0.0458 0.0792 0.0292 0.0625 0.0542 0.0354 0.0583 0.0917 -0.1146 -0.1229 -0.0896 -0.0667 -0.1687 -0.1458 -0.1333 -0.1312 -0.1396 -0.1167 -0.1250 -0.1021 -0.1000 -0.0771 -0.0437 -0.0104 0.0021 0.0354 0.0063 0.0188 0.0521" RANK_AT_ES="73.0000" RANK_SCORE_AT_ES="0.0100"/>
  <DTG RANKED_LIST="SexDevelopmentGenesPRL_remapped.rnk" TEMPLATE="na_as_pre_ranked" GENESET="gene_sets.gmt#HP_ABNORMAL_INTERNAL_GENITALIA" ES="-0.1774" NES="-1.1846" NP="0.2351" FDR="0.7083" FWER="1.0000" CHIP="ftp.broadinstitute.org://pub/gsea/annotations_versioned/Human_Gene_Symbol_with_Remapping_MSigDB.v7.5.1.chip" RND_ES="0.1179 0.0968 0.1700 -0.1800 -0.1168 0.1495 -0.1358 0.1305 -0.0916 -0.1247 -0.1226 0.1174 0.1837 -0.0995 -0.1084 0.2279 -0.1542 -0.1042 -0.1411 0.1311 0.1342 -0.1079 -0.1463 0.1168 -0.2474 -0.1468 -0.1558 0.1553 0.1016 -0.1811 -0.1332 -0.1284 0.1468 0.1426 0.1542 0.2137 0.0984 -0.1211 0.1453 0.1284 0.1989 0.0905 0.1011 0.1442 -0.0942 -0.1189 0.1047 -0.1316 -0.1605 -0.1789 0.1668 -0.1316 -0.1674 0.2147 0.1184 0.1821 0.1274 -0.2426 0.1574 0.1405 -0.1484 0.1626 0.1416 0.1168 0.1842 0.2100 0.1211 -0.2242 -0.1216 0.2274 0.1016 0.1668 -0.1247 -0.1789 0.1821 -0.2232 -0.1137 0.0974 0.1368 -0.1226 -0.1421 -0.1911 0.1847 0.1332 0.1889 -0.1695 -0.1037 0.1963 0.2321 0.1637 0.1105 0.1489 -0.1021 0.1942 -0.1142 -0.1668 -0.1032 -0.1095 0.2232 0.2311 0.2216 0.1753 -0.1121 0.2526 0.1489 -0.1100 -0.1205 -0.1347 -0.1642 -0.1605 -0.1084 -0.2216 0.1795 -0.2095 -0.1432 -0.1158 -0.1353 0.1005 -0.1100 -0.1474 -0.1411 0.0716 -0.1337 0.1242 -0.1211 -0.1574 -0.1216 0.2500 -0.1111 -0.1732 0.1500 0.1363 -0.1463 -0.1589 0.1795 -0.0853 -0.2237 -0.1753 0.1895 -0.1442 0.1542 0.2421 0.3500 0.1353 0.2032 -0.1016 -0.1958 -0.1553 -0.1811 0.1705 -0.1905 0.1611 -0.1489 -0.0774 0.0689 -0.1679 0.2305 0.1679 -0.1895 0.0953 -0.1163 0.1011 -0.1968 -0.1974 -0.1558 0.1163 -0.0989 0.2095 -0.2047 0.2226 -0.1679 -0.0911 -0.2142 0.2105 0.0947 -0.1053 -0.1279 -0.2411 0.0989 -0.1989 0.0974 -0.1168 -0.1600 0.1589 -0.1089 -0.1321 0.1489 0.2137 0.0826 0.1453 -0.1116 0.1495 -0.1758 0.2416 -0.1005 -0.1363 0.1421 0.1205 0.1789 0.1763 0.1121 -0.1168 -0.1263 -0.0968 0.2195 -0.2474 -0.1863 0.1811 -0.2479 -0.1479 -0.1311 -0.0758 0.1495 -0.1374 -0.1095 0.1742 -0.1621 0.1853 0.1405 0.1000 0.1937 -0.1774 0.1668 0.1237 0.1800 0.1184 -0.1937 0.1395 -0.2195 -0.2679 0.0853 -0.0989 0.1237 0.1653 0.1826 0.1563 0.0974 -0.1621 -0.0842 -0.1363 0.0868 -0.1495 -0.1358 0.2116 0.2511 -0.1589 0.1595 -0.1042 0.1553 0.1405 -0.1279 0.2126 0.1989 0.1874 -0.0632 0.1026 0.2153 -0.0974 0.1632 0.1537 -0.1168 -0.0921 0.1568 -0.0947 0.1047 0.1105 0.2753 0.2205 0.1179 -0.1532 0.2289 -0.2000 0.1242 0.1737 0.2474 -0.1658 0.1405 -0.1542 -0.0916 0.0926 0.1226 0.1500 -0.1637 -0.1568 -0.0995 0.1811 -0.1400 -0.1068 -0.1605 -0.1637 0.1200 0.1621 -0.1184 0.1226 0.2079 -0.1184 0.0974 -0.0979 0.1689 -0.1758 0.1889 -0.1126 -0.0774 -0.1011 0.1242 0.2142 0.1395 0.1358 -0.0926 0.1711 -0.1142 -0.1837 0.2242 0.1821 0.1621 0.1416 -0.1542 -0.1426 -0.2311 -0.1537 -0.1695 0.0837 0.1316 0.1668 0.0837 0.1447 0.1421 0.1616 0.1221 -0.1568 0.1047 0.1511 -0.1626 -0.2058 -0.1689 -0.1205 0.1942 0.1832 -0.1316 0.0811 0.2084 0.1211 -0.1842 0.1089 -0.1516 0.1421 -0.1442 -0.1626 0.2900 0.1042 0.1616 0.1995 -0.1442 0.1421 0.1226 0.1237 -0.1479 -0.1668 -0.1289 -0.1437 -0.1184 -0.1189 -0.1100 -0.0979 0.1205 0.2405 0.1447 0.1300 0.1868 -0.0847 -0.1874 -0.2895 -0.1042 0.1100 -0.1479 -0.2711 -0.1111 0.0774 -0.1284 -0.1389 0.0737 0.1479 0.1463 -0.1868 0.1400 0.2300 0.1237 -0.1905 -0.1358 -0.1558 0.1521 -0.2111 -0.1537 -0.1411 0.0842 0.1826 -0.1721 -0.1126 0.1705 0.1000 -0.1921 -0.1168 -0.1726 -0.1095 0.1205 -0.1179 0.1026 0.1695 0.1621 -0.1379 -0.1047 0.2116 -0.2189 0.2032 -0.1268 -0.1679 0.2363 -0.2032 -0.1105 0.1347 -0.1147 -0.1232 -0.0884 0.0932 0.2279 -0.2142 -0.1279 -0.1879 0.1247 -0.1689 -0.1463 0.1200 0.1726 -0.1353 -0.2311 -0.2668 0.1347 -0.0942 0.1711 -0.1347 0.1526 0.1821 -0.1547 -0.1547 -0.1305 0.2079 0.2726 0.1363 0.1074 0.0842 -0.1663 0.2011 0.1732 -0.1363 0.1168 -0.1147 0.1568 0.0979 -0.1637 -0.0858 -0.1879 -0.1058 0.2026 0.1042 -0.1679 -0.0811 0.1216 0.1542 -0.0784 -0.1211 -0.1153 0.1500 0.1568 0.0926 0.1658 -0.1921 0.1089 -0.1611 0.0711 -0.1626 -0.2116 0.0863 0.1826 -0.1689 0.2132 -0.1674 -0.1479 0.1363 0.1421 -0.1537 -0.1279 0.1363 0.1837 -0.1637 -0.0837 0.2000 -0.1663 -0.1084 0.0805 0.1658 -0.1379 0.0779 0.1221 -0.0979 0.1189 -0.1516 -0.1284 0.1584 -0.1905 0.1332 -0.1747 -0.1411 -0.1626 -0.1574 -0.1279 -0.1895 -0.2300 -0.0842 -0.1305 0.1421 -0.1774 0.3053 0.1484 -0.2195 -0.2658 -0.0937 0.0816 0.2268 -0.1679 -0.1937 0.1763 0.1705 0.3021 -0.2026 -0.1668 -0.2553 -0.1421 -0.1684 -0.0921 0.0837 0.1811 0.2253 0.2053 0.1889 0.1147 0.1353 -0.1353 -0.0942 0.1368 -0.1821 0.1932 0.1074 0.3353 -0.2142 0.1868 -0.2016 -0.0679 0.1084 -0.1326 -0.1605 -0.1868 0.1574 0.1305 0.2116 -0.1779 -0.1279 0.1853 0.1889 -0.0784 0.1342 0.1068 0.1474 -0.1153 -0.1474 0.1811 -0.1795 0.1616 -0.2568 -0.3168 -0.0758 -0.0895 -0.1774 0.1237 0.1416 -0.1126 -0.1563 0.1905 -0.1805 0.1026 0.2200 -0.1311 0.1558 0.1016 0.1147 0.1158 0.1805 -0.1689 0.1626 -0.2663 -0.1763 0.1242 -0.1895 -0.1489 -0.2537 0.1311 0.1195 0.1268 -0.2805 0.0795 0.0979 -0.1068 -0.0784 0.1242 0.1268 -0.1521 -0.2158 -0.1221 -0.1032 -0.1174 0.1305 -0.1826 0.1821 0.1726 0.1400 -0.1463 0.1821 -0.1626 -0.1321 0.1374 0.1647 -0.1195 -0.0963 0.2384 -0.0974 -0.1011 -0.1632 0.2742 0.1616 -0.2053 -0.1800 -0.1142 -0.1047 0.1500 -0.1474 -0.1642 -0.2111 0.0900 -0.2311 0.1168 0.1174 0.1026 0.1674 -0.1458 0.1395 0.1468 0.1184 0.2889 0.1095 0.1853 0.1663 0.1116 -0.2084 -0.1642 0.1900 -0.1363 0.3316 0.1753 -0.1832 -0.1195 0.1605 0.1426 0.2332 -0.0821 0.1142 -0.1595 -0.2947 -0.1368 0.1647 0.1932 0.1089 0.0826 0.1963 -0.2068 -0.1305 -0.0626 0.2489 0.0789 0.2284 -0.1558 -0.1305 -0.1016 0.1137 -0.1821 -0.1500 0.1874 0.1711 0.1153 -0.2205 -0.1521 0.1363 -0.1384 0.1416 0.1563 -0.1742 0.1295 0.0979 -0.0826 0.1153 0.2374 -0.1179 -0.2005 0.0995 -0.1289 -0.2089 -0.3526 -0.2605 -0.1268 -0.1716 -0.1226 -0.1105 -0.1358 -0.1147 0.1332 0.1858 -0.1911 0.1768 0.0942 0.1174 -0.1653 -0.0889 0.1621 -0.2026 0.2595 0.1163 -0.1768 0.1811 0.1021 0.1521 -0.2074 -0.1168 -0.1074 0.1300 0.1632 0.1111 0.2089 -0.1111 -0.1716 -0.1800 -0.1211 -0.1084 -0.2732 -0.1679 -0.1705 -0.1153 0.1068 -0.2137 0.2363 0.2153 0.1953 -0.1721 -0.1232 0.1953 0.0879 0.1405 0.1389 -0.1742 0.1895 0.1011 0.1584 0.1695 0.1105 0.1658 0.1221 -0.1437 0.0958 0.2079 -0.1695 -0.1095 0.3253 -0.1563 -0.0889 0.1537 -0.1711 -0.1421 0.1079 0.2189 -0.0842 0.2253 0.1295 -0.1237 -0.1463 -0.1511 0.1558 -0.1668 0.1653 -0.2442 0.1363 -0.2505 0.1195 0.1300 -0.1232 -0.1174 0.1211 -0.1684 -0.1042 0.1711 -0.1337 0.1384 0.1042 0.1132 -0.1189 0.1068 0.1089 -0.1126 0.1216 0.1774 0.1558 0.1147 0.1505 -0.1563 0.1826 0.1237 -0.1811 -0.1358 -0.1095 0.1347 -0.1337 0.1653 0.3405 -0.1421 0.3000 0.1337 -0.1468 0.2589 -0.1632 -0.1384 -0.1805 0.1558 -0.1258 0.0837 -0.1111 -0.1274 0.1316 0.1600 -0.1584 -0.1358 0.1832 -0.1153 0.1542 -0.1084 0.1463 0.1489 0.1284 -0.0847 -0.2253 0.1284 0.1095 -0.1105 -0.1979 -0.0811 -0.1232 -0.1116 0.3053 -0.1700 0.0900 0.2432 -0.2079 0.1016 -0.1226 -0.1426 0.2195 0.1221 0.0832 -0.0842 -0.2474 -0.1226 0.1768 -0.0621 0.1300 0.1253 -0.0984 -0.1026 0.0979 -0.1058 0.2584 -0.1011 -0.1158 -0.1174 0.1158 0.1884 -0.1521 -0.0805 -0.1458 0.1695 -0.0968 -0.2437 0.1158 -0.1789 -0.1432 -0.1411 0.1432 0.1147 0.1458 0.0879 -0.1858 0.1532 -0.1774 0.1416 -0.2058 -0.1542 -0.0832 -0.1816 -0.0837 -0.1721 0.1684 -0.1026 -0.2311 0.1095 0.1463 -0.1268 0.0832 -0.1489 0.1563 0.2226 0.1232 0.1563 -0.1789 0.1958 0.2074 -0.1742 0.0963 -0.1811 -0.3347 0.1163 -0.1684 -0.1942 0.1295 0.1863 -0.1016 -0.1153 -0.1374 -0.1905 -0.1953 0.0979 -0.0847 -0.1726 -0.1595 -0.1853 0.1626 0.1684 0.2058 -0.2179 0.1932 0.0963 -0.2763 0.1111 0.1463 0.1184 0.1132 -0.1068 0.2858 0.1247 0.1842 0.2400 -0.1095 -0.1068 0.1647 0.1695 -0.1279 -0.1221 -0.1079 0.2721 0.1937 0.1153 0.1095 0.1116 -0.1516 -0.1105 0.1505 -0.0911 -0.1263 0.0937 -0.1316 0.2084 0.1658 -0.2137 -0.1342 -0.1237 0.1579 0.1421 0.1821 -0.1916 -0.1184 -0.1216 0.1342 0.1253 -0.1495 0.1047 -0.1174 -0.2247" HIT_INDICES="1 2 5 7 8 10 12 13 14 16 20 23 24 25 30 31 34 35 36 37 38 39 44 47 48 49 50 51 52 54 55 56 57 58 59 60 61 62 63 66 67 68 73 74 78 79 81 82 86 87 88 89 90 92 94 95 97 98 100 101 102 104 105 106 108 109 111 113 114 116 117 118 119 120 121 122" ES_PROFILE="-0.0068 0.0063 -0.0205 -0.0274 -0.0142 -0.0211 -0.0279 -0.0147 -0.0016 -0.0084 -0.0553 -0.0821 -0.0689 -0.0558 -0.1226 -0.1095 -0.1363 -0.1232 -0.1100 -0.0968 -0.0837 -0.0705 -0.1374 -0.1642 -0.1511 -0.1379 -0.1247 -0.1116 -0.0984 -0.1053 -0.0921 -0.0789 -0.0658 -0.0526 -0.0395 -0.0263 -0.0132 0.0000 0.0132 -0.0137 -0.0005 0.0126 -0.0542 -0.0411 -0.0879 -0.0747 -0.0816 -0.0684 -0.1153 -0.1021 -0.0889 -0.0758 -0.0626 -0.0695 -0.0763 -0.0632 -0.0700 -0.0568 -0.0637 -0.0505 -0.0374 -0.0442 -0.0311 -0.0179 -0.0247 -0.0116 -0.0184 -0.0253 -0.0121 -0.0189 -0.0058 0.0074 0.0205 0.0337 0.0468 0.0600" RANK_AT_ES="46.0000" RANK_SCORE_AT_ES="2.1000"/>
  <DTG RANKED_LIST="SexDevelopmentGenesPRL_remapped.rnk" TEMPLATE="na_as_pre_ranked" GENESET="gene_sets.gmt#GOBP_EPITHELIUM_DEVELOPMENT" ES="-0.1925" NES="-1.1823" NP="0.2353" FDR="0.7097" FWER="1.0000" CHIP="ftp.broadinstitute.org://pub/gsea/annotations_versioned/Human_Gene_Symbol_with_Remapping_MSigDB.v7.5.1.chip" RND_ES="-0.1045 -0.1588 0.1855 0.1807 0.1837 -0.3143 0.1813 0.1002 0.2642 -0.1722 -0.1139 -0.1849 0.1883 -0.2554 -0.1029 0.1585 0.2062 -0.1701 -0.1518 -0.1953 0.1871 0.1761 -0.1719 -0.1546 -0.0914 0.1333 0.2156 0.1360 -0.0957 -0.2278 0.1512 -0.1032 0.0826 -0.1294 0.1919 0.1579 0.1588 0.1099 -0.0932 -0.1154 0.0802 -0.1515 -0.1045 0.2056 0.1473 0.2150 0.1354 0.1810 -0.0932 0.1391 0.1603 0.1212 -0.1421 0.1291 -0.0926 0.1288 0.1121 -0.1275 -0.2177 0.1333 0.1707 0.2378 -0.0947 -0.1613 -0.1473 0.1051 0.1497 -0.1203 0.1382 -0.1400 -0.1291 0.2214 0.1537 -0.1297 -0.1537 0.0999 -0.2259 0.1473 0.1953 0.2639 0.1603 -0.2599 -0.1257 -0.1400 -0.2420 0.1266 -0.1698 -0.1640 -0.1655 -0.1482 -0.1713 0.2311 0.1345 -0.1910 -0.1770 0.2217 0.1701 0.2305 0.1613 -0.1130 -0.2214 0.0853 0.1139 -0.1613 -0.1582 -0.0951 -0.1992 -0.1613 -0.1224 0.1570 -0.1242 -0.1066 0.1603 0.0963 0.1363 0.1318 0.1852 0.1877 -0.2982 0.1670 -0.1585 0.1928 0.2785 0.1767 -0.0881 -0.1789 -0.0917 -0.1342 -0.1075 -0.0981 -0.2244 0.2259 -0.1792 0.1834 -0.1564 -0.1212 -0.1178 -0.2165 0.1297 0.2715 -0.2220 0.1558 0.1357 0.1397 0.1224 -0.1336 -0.2141 0.1585 0.1172 0.1698 0.1852 0.1877 0.2442 0.1807 -0.2086 -0.1421 -0.1105 -0.1591 -0.1655 -0.0966 0.1406 -0.1707 -0.1534 -0.1409 0.1430 -0.1816 0.0932 0.1704 0.1014 0.3003 0.1540 -0.1312 0.1157 -0.0911 0.3453 -0.3028 0.1658 0.1500 0.2347 -0.1895 -0.1421 0.1300 -0.1716 -0.2016 0.1342 0.2007 -0.1336 0.1029 -0.1877 0.2062 0.1054 0.1473 -0.1430 -0.2080 0.1239 0.1084 0.1236 0.1625 -0.1904 -0.1564 0.2016 -0.1828 -0.1764 -0.1449 0.1865 0.1114 0.1014 -0.0756 -0.1546 0.2554 0.1093 -0.1227 -0.1321 -0.1871 0.0996 -0.1716 -0.1585 0.1640 -0.2038 0.1819 -0.1376 -0.2147 0.0951 -0.1704 -0.1218 -0.1673 0.1263 0.1488 0.1145 -0.1613 -0.1588 -0.1995 0.2463 -0.2420 -0.1652 0.1263 -0.2624 0.1206 -0.1570 0.2126 -0.0869 -0.1051 0.1546 0.1534 0.1011 -0.1874 -0.1974 -0.2915 -0.1339 0.1500 -0.1603 -0.2262 -0.1855 0.1178 0.1449 0.1783 0.2144 -0.1898 0.1594 0.1673 0.1543 -0.1658 -0.1825 -0.1558 0.1606 0.1412 -0.2569 -0.2108 -0.1558 -0.1105 -0.1376 0.1318 0.0951 0.2120 0.1090 -0.1764 -0.1227 0.1792 -0.1606 -0.1476 0.2086 -0.1409 0.2120 -0.1758 -0.1342 -0.1206 -0.1266 -0.2044 0.2214 0.0905 0.2196 0.1382 0.1382 -0.2530 -0.1357 0.1658 0.0750 0.1105 -0.2217 0.1315 -0.1245 0.2357 -0.0938 0.1901 -0.1652 -0.1360 -0.2420 -0.1455 -0.1136 0.1467 0.1773 -0.1339 0.2347 0.2220 -0.1877 -0.1928 0.1321 0.1503 0.0838 -0.1728 -0.1977 0.1297 0.1206 -0.1546 0.1075 -0.0999 -0.1449 -0.2414 -0.1807 -0.1133 0.1048 0.2168 0.2448 -0.1792 0.2220 0.1594 -0.2302 -0.1388 -0.1096 0.1096 0.1254 0.1436 0.2262 0.2244 -0.1032 -0.1564 -0.1455 0.1962 0.2873 -0.1412 0.2943 0.1449 0.1752 0.1716 -0.2329 -0.1704 0.1178 -0.1424 0.2211 -0.1491 -0.1190 -0.1357 0.1048 -0.1345 -0.1770 0.2958 -0.2256 0.1886 -0.1661 -0.1858 0.2797 0.2533 0.1254 -0.1628 0.1828 0.1652 -0.2019 0.1561 -0.1300 0.2806 0.1616 0.2083 0.1819 -0.1145 0.1345 -0.1400 0.1224 0.1521 -0.1515 0.1816 -0.2469 -0.0802 -0.1728 -0.1039 0.2311 0.1682 -0.0899 0.1278 -0.1436 0.2147 -0.1105 -0.1792 -0.1066 -0.2372 -0.1786 -0.1807 -0.2044 -0.1233 -0.0969 0.1093 -0.1786 0.1786 -0.1315 0.1354 -0.1862 0.1761 -0.2982 -0.0908 0.1367 -0.1063 -0.1333 -0.2390 0.1409 -0.1901 0.1048 -0.1770 -0.1494 -0.1063 0.1877 -0.1318 -0.0929 0.1239 0.1354 -0.1051 -0.0908 -0.0926 -0.2378 0.2302 0.1670 -0.1266 -0.1039 -0.1855 0.1257 0.0899 -0.1078 -0.1467 0.1075 0.1497 0.1039 0.2223 -0.1124 0.1385 -0.2557 -0.2062 0.1321 0.2779 0.2439 0.1944 0.1695 0.1594 -0.2016 -0.1424 0.1634 0.2372 0.1758 -0.2414 0.1764 0.1746 0.2326 -0.1139 0.2508 0.2402 0.1974 -0.2083 0.1072 -0.1017 0.1567 -0.2867 -0.1862 -0.1570 0.1567 0.0862 0.1810 0.1770 0.1673 -0.1719 -0.2262 0.1017 0.1455 -0.1397 -0.1118 -0.1324 0.1479 0.1029 -0.1871 -0.1819 -0.1263 0.1773 -0.0920 -0.1646 0.1309 -0.1640 -0.1318 0.1130 0.2666 -0.1178 0.2217 0.1837 -0.2602 -0.1254 -0.2129 0.1931 -0.2578 -0.1209 0.1658 -0.0914 -0.1096 0.1363 0.1445 0.1749 0.0714 0.1515 -0.0957 -0.1789 -0.1458 -0.1321 -0.1209 -0.1175 -0.1379 -0.1300 0.1130 -0.3383 -0.2445 0.1002 -0.1871 0.2824 -0.3000 0.1121 -0.2396 -0.2262 -0.0957 0.1105 0.1573 0.1206 -0.2420 0.1628 0.0926 0.1491 -0.1564 -0.1995 -0.1606 -0.1524 0.1242 0.1737 -0.0905 -0.1616 0.1637 -0.1436 0.1758 0.3432 -0.1272 0.1218 0.1382 0.1130 -0.1354 0.0917 -0.1992 0.1032 0.1874 0.0963 0.2062 0.1725 -0.1312 0.1342 -0.1901 0.1391 0.2511 0.1342 -0.1449 0.2618 0.1333 0.1105 -0.1099 -0.0847 -0.2147 -0.1436 -0.1862 -0.0987 0.2369 0.1862 0.1658 -0.0847 -0.1400 0.1652 0.2484 0.1524 0.1655 0.1254 -0.1852 0.1919 0.2189 -0.2554 -0.2101 -0.2460 0.1075 0.3137 -0.1698 -0.2350 0.2217 -0.1066 -0.0887 0.1321 0.1840 0.2171 -0.0932 -0.1922 0.1090 -0.1452 0.1151 -0.1345 -0.2108 -0.1500 0.1318 -0.1931 0.1160 -0.1178 -0.1342 -0.1360 0.1385 -0.2369 0.0996 0.1916 -0.0875 -0.2402 0.1858 0.2305 -0.1865 -0.1613 -0.1430 0.1379 0.1928 0.1233 -0.2375 -0.1865 -0.2639 -0.1379 -0.2256 -0.2621 -0.1303 -0.1588 0.0790 -0.1042 0.1163 -0.1330 -0.1634 -0.0829 -0.1792 0.1245 0.1789 -0.1834 0.1816 -0.1476 -0.1385 -0.1160 -0.2126 -0.1637 -0.1540 0.0908 -0.2241 -0.0951 0.1773 -0.0799 -0.1995 0.0750 0.0947 -0.2035 -0.2108 -0.1789 -0.1767 0.1190 0.2457 0.1251 -0.0987 0.1524 -0.2104 -0.2262 0.0999 -0.1303 0.1412 0.2144 0.1874 -0.1427 0.1540 0.0926 -0.2414 -0.1792 -0.2132 -0.1297 -0.1108 0.2077 -0.0920 -0.1558 0.2782 0.2508 0.0859 -0.2062 -0.1054 0.1652 -0.1625 0.2575 0.1160 -0.2016 0.1874 0.1770 -0.1020 -0.2147 0.1561 -0.1114 0.2733 -0.1716 0.1266 0.2086 -0.1400 -0.1436 -0.1968 -0.1652 0.1367 -0.1345 -0.2776 -0.1761 -0.0932 0.1333 -0.1278 -0.1503 0.2627 0.0969 -0.1379 -0.2618 0.1312 0.1591 0.1603 -0.1008 -0.1691 0.0935 -0.1749 -0.2147 0.1124 0.1239 0.1883 -0.1719 0.1549 0.1363 0.1099 0.1321 -0.1272 0.1515 0.1546 0.2870 0.1652 -0.1527 0.1655 -0.1452 -0.1701 0.1139 0.2718 -0.1807 0.1609 -0.2347 0.1837 -0.1810 -0.2196 0.1008 0.1200 -0.2041 -0.1309 0.2314 0.1524 -0.1278 -0.1388 0.1333 0.1834 -0.1816 0.1625 0.1673 -0.1783 0.1142 -0.1479 -0.1218 0.2505 -0.2736 -0.1691 -0.2350 -0.1251 -0.1667 -0.1503 0.1455 0.1099 -0.1634 -0.2439 -0.1108 -0.0862 0.1224 0.1555 0.1400 0.1336 -0.2032 0.1950 -0.1640 0.1136 -0.1537 -0.1974 0.1139 0.1367 0.1272 -0.2530 -0.1855 -0.1649 0.2979 0.1221 -0.1500 0.1698 0.1473 0.1452 -0.0963 -0.1060 -0.1178 -0.1655 -0.1445 -0.0899 0.2010 -0.1901 -0.1473 0.1263 0.2217 0.1719 0.1579 -0.1330 -0.1919 -0.1831 0.2129 0.1360 -0.1461 -0.1403 -0.1206 0.2773 0.1968 -0.1200 -0.1354 0.1449 -0.1679 -0.1023 -0.1527 0.1922 0.1187 -0.1682 0.1090 0.1382 -0.1090 -0.2153 0.1054 0.1625 -0.1105 0.1670 0.1798 0.1798 0.3003 0.1285 -0.1512 -0.1701 0.1063 0.1476 -0.1509 0.1795 0.1318 0.1336 0.0856 0.2083 0.1145 0.1230 0.1810 -0.1430 0.1713 0.1625 0.1151 -0.0996 0.1345 0.2086 0.2083 -0.1245 0.1971 -0.0771 -0.1449 0.2038 -0.2918 0.1254 -0.1300 -0.2976 0.1339 0.1940 0.1965 0.1673 -0.1585 0.0935 0.1045 0.2572 -0.2666 -0.2912 0.2144 -0.2527 -0.1051 -0.1151 -0.1111 -0.1874 0.1497 -0.1124 0.1142 -0.1433 0.1658 -0.3520 -0.1300 -0.1858 -0.1470 -0.1704 -0.1512 0.1181 0.1871 -0.2010 0.1269 0.1452 -0.2502 0.0741 -0.1455 -0.2839 -0.1108 0.2171 -0.1792 -0.1725 -0.3747 0.2262 -0.1269 -0.1816 -0.1066 0.1363 -0.1613 -0.1127 -0.1263 -0.1312 -0.0875 -0.2123 0.1187 -0.0802 0.2417 -0.1385 0.2150 -0.1944 -0.1409 0.1400 0.2199 0.1060 -0.2369 0.2235 0.1421 0.1084 -0.0893 -0.1652 0.1421 -0.3000 -0.1421 -0.1233 0.2323 -0.1206 0.1515 0.1910 -0.2150 0.2241 0.2375 0.1166 0.0783 0.3094 -0.2305 0.2369 0.2372 0.0932 -0.2669 0.1855 0.1278 -0.1840 -0.1795 0.3119 -0.1512 0.2214 0.1606 -0.1628 -0.1849 0.1090 0.2399 0.1221 0.1166 0.1503 0.1449" HIT_INDICES="1 3 9 11 13 15 16 22 27 33 34 51 58 59 60 61 63 66 67 73 74 82 88 89 91 92 100 104 105 106 107 112 114 115 116 117 122" ES_PROFILE="0.0158 0.0316 0.0024 0.0182 0.0340 0.0498 0.0768 0.0477 0.0298 0.0006 0.0276 -0.1251 -0.1655 -0.1385 -0.1114 -0.0844 -0.0686 -0.0641 -0.0370 -0.0662 -0.0392 -0.0908 -0.1200 -0.0929 -0.0771 -0.0501 -0.1017 -0.1084 -0.0814 -0.0544 -0.0273 -0.0452 -0.0295 -0.0024 0.0246 0.0516 0.0337" RANK_AT_ES="57.0000" RANK_SCORE_AT_ES="1.0400"/>
  <DTG RANKED_LIST="SexDevelopmentGenesPRL_remapped.rnk" TEMPLATE="na_as_pre_ranked" GENESET="gene_sets.gmt#GOBP_TUBE_DEVELOPMENT" ES="-0.2092" NES="-1.1782" NP="0.2311" FDR="0.7171" FWER="1.0000" CHIP="ftp.broadinstitute.org://pub/gsea/annotations_versioned/Human_Gene_Symbol_with_Remapping_MSigDB.v7.5.1.chip" RND_ES="0.1582 -0.1327 -0.1378 -0.1327 -0.1990 -0.1786 0.2806 0.2398 0.2092 0.1378 -0.1633 -0.1020 0.3214 0.1429 0.1327 -0.1786 0.2449 -0.1173 -0.1684 -0.1939 -0.1990 0.1684 -0.2194 -0.0918 -0.2194 -0.1276 -0.1480 -0.1786 0.3163 0.1480 0.1429 0.2296 -0.2857 0.1429 -0.1531 0.2602 0.1020 0.1276 -0.1071 -0.1735 -0.1888 -0.1378 0.2449 -0.1735 0.2041 0.2143 0.2398 0.1888 0.1939 -0.1786 0.1735 0.2092 -0.1429 0.1327 0.1531 -0.1837 0.0918 0.3622 0.1786 0.1633 0.1633 0.1480 -0.2347 -0.1480 -0.1939 0.2092 -0.2194 0.2041 -0.1327 0.1837 -0.1939 0.2143 -0.1224 0.1633 0.1378 -0.2500 -0.2959 0.1735 0.3010 0.2245 0.1582 -0.1327 0.1122 0.2551 0.1684 -0.1276 -0.1276 -0.1633 -0.1429 0.1531 0.2092 0.1684 -0.1378 -0.3112 0.1531 0.1888 0.1122 -0.1071 -0.1531 0.1786 0.1378 -0.1224 0.1633 0.1020 -0.1888 0.2704 0.3367 -0.2398 0.1735 -0.1071 -0.1735 -0.2041 0.2296 0.1888 -0.1888 -0.1633 -0.1786 0.2143 0.1480 -0.1173 0.1173 0.2194 0.1939 -0.1276 0.1939 0.2245 0.2806 0.2245 0.1429 -0.1276 -0.2245 0.3010 -0.2041 0.1327 -0.1990 -0.1480 -0.2398 -0.1071 0.1837 -0.1224 0.1480 0.2398 -0.1939 0.1122 0.2500 -0.2449 0.3010 -0.2041 0.1837 -0.2143 0.1429 -0.1480 -0.0867 0.2041 0.2857 0.2398 -0.1582 -0.1122 -0.3622 0.2194 0.1633 0.1888 -0.1173 0.2500 0.1990 0.1888 0.2041 0.1224 0.2449 -0.2041 -0.1888 -0.1327 0.2092 -0.0969 0.1480 -0.1582 -0.1735 0.2602 -0.1327 0.1276 -0.1480 -0.0867 0.2857 -0.3724 -0.1378 -0.1173 0.1735 0.1327 0.1684 0.1837 -0.1480 0.1633 0.1837 0.1327 -0.1684 -0.1939 -0.1173 0.3265 0.1531 0.2551 -0.1531 0.1990 -0.1480 -0.1378 -0.1786 0.2551 -0.1735 -0.1633 -0.1837 0.2296 0.1633 0.1173 0.2602 -0.2500 0.2653 -0.2092 0.1531 -0.1224 0.1735 -0.1429 0.1837 -0.1429 0.2449 -0.2347 -0.1531 -0.1276 -0.2449 0.1276 -0.1990 -0.2041 0.2092 -0.1786 0.0867 0.1531 0.1071 0.1531 -0.1173 -0.1173 -0.1378 -0.2143 0.2602 -0.1531 -0.1276 -0.1582 -0.1276 -0.2806 -0.1582 -0.2296 -0.2653 0.0867 -0.3367 -0.2194 -0.1990 0.1735 0.2041 0.0969 -0.1276 -0.1684 0.1276 0.1990 0.2398 -0.1837 -0.1684 0.1378 0.1378 -0.1633 -0.2092 -0.1327 0.1786 -0.1480 -0.1735 -0.2245 0.3112 -0.1684 0.1276 -0.1633 -0.2041 0.1939 0.1327 -0.2143 0.2347 -0.2194 -0.2602 -0.1786 0.2602 -0.3163 0.1837 0.1990 0.1633 -0.1327 -0.1276 -0.2653 0.2041 -0.1939 -0.1888 -0.1939 0.1429 -0.1633 -0.2653 -0.1276 0.1633 0.1071 0.1684 0.1786 0.2041 0.1378 0.1122 -0.1378 -0.1531 0.2245 -0.1531 -0.1224 -0.1378 -0.1837 0.1633 -0.1684 0.1173 -0.2194 -0.1939 0.1429 0.1633 -0.1173 0.1888 0.1173 -0.1990 -0.1531 -0.3163 -0.4133 -0.1735 -0.1735 -0.1633 0.1990 0.2602 0.1378 -0.1990 0.1327 -0.1480 0.1531 -0.2041 -0.1531 0.1378 0.2194 0.1173 0.1480 0.1786 0.1684 0.1173 0.1378 0.2704 -0.1480 -0.1378 -0.1582 0.1684 -0.1480 0.1224 0.2296 -0.2296 0.0918 -0.2194 0.2500 0.1837 0.1837 -0.0816 -0.2959 -0.2602 0.3724 0.1786 -0.0918 0.2092 -0.2500 0.1939 0.1582 -0.1582 0.1429 0.3980 -0.2653 -0.1582 -0.1531 0.1378 0.1939 0.0969 -0.2194 0.1122 0.2296 0.1888 -0.2143 0.1786 -0.1224 0.2041 -0.1837 -0.1582 0.3367 -0.1531 -0.1633 -0.1582 0.2908 -0.2398 0.1173 0.2602 0.1939 -0.1888 0.2092 -0.1888 -0.1684 0.1939 -0.1378 0.2143 -0.4082 0.2500 -0.3112 0.2041 0.2449 -0.1888 -0.2959 -0.1939 -0.2959 0.1684 -0.1582 -0.1939 0.2653 0.1327 0.1122 -0.1429 0.2194 -0.1939 0.1990 0.2296 0.1071 0.1122 0.1786 -0.1735 -0.1837 -0.1327 -0.1531 0.1429 -0.1173 0.1173 -0.2143 0.3367 -0.1327 0.2194 0.1633 -0.2143 0.2296 0.3980 0.1378 0.2398 0.1582 -0.2194 -0.3112 -0.1837 0.2296 0.1020 0.2245 0.1378 -0.1582 -0.1122 -0.2398 -0.2296 0.1939 0.1276 0.2143 0.1276 0.2653 0.1582 0.1429 0.1939 0.2143 0.1633 -0.1429 -0.1224 -0.1837 -0.2092 0.2398 0.1735 0.1837 -0.1837 -0.2092 -0.1786 -0.2704 -0.1480 0.1480 0.2143 -0.3367 -0.2551 -0.1429 -0.1990 -0.3827 0.1327 0.2449 -0.1429 -0.1531 -0.1480 0.2245 0.1786 -0.1480 0.1173 0.1276 -0.1327 0.2602 0.1480 -0.0918 -0.1582 -0.1531 -0.2041 0.1480 0.1888 0.1888 0.1837 0.1173 -0.1735 -0.2653 0.2245 0.1735 0.2194 0.1378 0.2245 0.1480 0.1888 -0.0867 -0.1633 -0.1173 0.1327 0.1990 0.2194 -0.2041 0.1888 0.1276 0.1122 -0.1327 -0.1378 0.1378 0.1633 -0.1071 -0.1378 0.2347 -0.1582 0.2602 -0.1378 -0.1173 -0.2755 -0.2551 -0.1173 -0.1735 -0.1276 -0.1122 0.1480 0.2092 -0.1582 0.2143 0.0918 0.1276 -0.1888 -0.1735 -0.1837 -0.1276 0.1684 0.1888 -0.1786 0.2398 0.2908 0.1224 0.2194 0.0918 -0.2194 -0.1480 -0.1633 0.1888 -0.4133 0.2092 -0.2959 0.1582 -0.0867 0.2245 0.1888 -0.1429 0.1633 0.1276 -0.2857 0.1276 -0.2092 -0.1888 0.2143 0.1888 0.1327 -0.1429 0.1786 -0.1378 -0.1633 0.1582 -0.0918 0.1224 -0.2755 -0.1888 0.1480 0.2041 0.1173 -0.1990 0.1378 -0.1122 -0.1122 -0.1480 -0.1939 -0.2092 -0.0816 0.3112 -0.1122 0.2194 0.1276 -0.2551 0.1480 -0.1276 0.2194 -0.1531 0.1480 0.3265 -0.3827 0.1327 0.2398 -0.1429 -0.1990 0.2602 0.1684 -0.1582 -0.5000 -0.1531 -0.1327 -0.1735 0.2551 -0.1786 -0.1735 -0.2194 0.1224 0.2347 -0.1276 0.1327 0.2092 -0.1327 0.1378 -0.1582 0.1071 0.1327 -0.1071 -0.1020 -0.1429 0.1531 0.2296 -0.1633 0.1684 -0.1276 0.1122 -0.2551 0.0918 0.1633 0.2398 0.1429 0.1837 0.2194 0.1837 0.1378 0.2704 0.1480 0.1378 0.2092 0.1684 -0.2500 -0.2551 -0.1990 0.2092 -0.1378 0.0816 -0.1837 -0.2551 -0.1327 0.1480 0.1224 0.2755 -0.1173 -0.1582 0.1633 0.1071 0.3010 -0.0918 -0.1480 -0.1531 0.2143 0.1990 -0.1888 -0.1173 -0.1429 -0.1429 -0.1684 0.2041 0.1888 0.2194 -0.1480 0.1173 0.0918 0.1173 0.0918 -0.1633 -0.1224 -0.1837 0.2908 0.1480 0.1173 0.1990 0.1020 0.1327 -0.1071 0.1837 -0.1888 -0.1327 -0.1020 0.1735 -0.1735 0.1327 0.2296 -0.1888 0.1990 0.1735 -0.1122 0.2245 -0.0969 -0.1786 0.2602 0.1224 0.1173 0.2194 -0.1480 0.1122 0.1429 0.1429 0.3061 -0.1633 -0.1122 0.1224 -0.1735 -0.2704 -0.1122 0.1888 -0.3112 -0.2194 0.1531 0.2551 -0.2092 -0.2398 0.2143 -0.1173 0.1837 0.1378 0.2653 -0.1837 -0.1429 -0.1173 0.1173 0.2704 -0.1582 -0.2347 -0.2602 0.2194 -0.1173 0.2092 0.1429 0.1990 0.2194 -0.1531 0.1276 0.1786 0.1786 -0.1020 -0.1276 -0.2704 0.1276 -0.1429 0.1837 -0.1531 0.1939 -0.1735 0.2602 -0.2245 -0.1531 -0.1786 0.1429 0.1327 0.1378 -0.1684 -0.1582 0.0867 0.1990 -0.1633 -0.2092 0.1939 -0.1888 0.1888 0.1837 0.1633 -0.1531 -0.1122 0.1071 0.1633 -0.1939 0.1020 0.1224 -0.2245 0.1173 0.1276 0.3163 0.2347 0.1531 0.1429 0.2398 -0.1888 -0.1071 -0.2449 0.0714 0.2296 -0.1122 -0.1071 0.1582 0.1276 0.2296 -0.2296 0.1888 -0.1633 0.1786 0.2143 -0.1582 -0.1786 0.1684 -0.1276 -0.0816 -0.1837 -0.1582 -0.2143 -0.1071 0.1276 0.2296 0.1429 0.1837 -0.1990 0.1786 -0.1480 -0.1684 -0.1633 -0.1224 -0.1786 0.1684 -0.2194 0.1582 0.1276 0.1173 0.1378 0.1939 -0.1786 0.1582 0.0816 -0.1786 -0.2602 0.2704 -0.2041 0.2143 0.1786 0.1071 -0.1837 -0.1224 -0.1888 0.1327 -0.1786 -0.2959 -0.1378 0.2092 0.1071 -0.3367 0.1735 0.2551 0.2398 0.0867 0.1582 -0.1276 -0.2092 -0.1633 -0.1531 -0.1939 0.2194 -0.1378 0.1224 -0.1071 0.1327 0.1582 0.1480 -0.1071 -0.1888 -0.1735 -0.1327 0.1327 0.1531 0.1071 -0.1684 -0.1429 0.0969 -0.1582 -0.2143 -0.1735 -0.2041 0.1939 -0.1020 -0.1582 -0.1020 0.1276 -0.2347 -0.1786 -0.1122 0.1480 0.1939 0.1224 -0.2143 -0.2194 -0.1173 0.1888 -0.1735 0.2296 -0.2449 -0.0816 -0.2245 -0.1531 -0.2194 -0.2092 -0.3163 -0.1633 -0.1378 -0.1378 -0.2245 -0.2398 0.1735 0.0918 -0.2041 0.1786 -0.2551 0.2347 0.2653 0.0765 0.1173 0.1327 0.1122 -0.2653 0.2653 0.1276 0.3010 0.1480 -0.1684 0.1531 -0.1939 0.2653 0.1684 -0.4235 -0.1020 0.1990 0.1480 0.2092 0.1480 0.1480 0.0765 -0.1684 0.1276 -0.1429 0.2041 -0.1888 -0.2347 -0.1735 0.2194 -0.1582 -0.2755 0.1582 -0.1276 0.1633 0.2194 0.2143 0.1837 0.0765 -0.1378 0.1939 -0.1582 0.1888 -0.1837 -0.1020 -0.1378 -0.2143 -0.1122 -0.2500 -0.1224 -0.1429 -0.3265 -0.1327 -0.0918 0.2245 0.2347 0.1378 -0.1378 0.1429" HIT_INDICES="1 3 15 24 27 31 33 34 51 59 60 61 63 66 82 88 92 96 100 104 105 106 107 111 112 114 115 116" ES_PROFILE="0.0255 0.0510 -0.0255 -0.0714 -0.0561 -0.0510 -0.0255 0.0102 -0.1173 -0.1531 -0.1173 -0.0816 -0.0561 -0.0408 -0.1582 -0.1735 -0.1684 -0.1633 -0.1582 -0.1531 -0.1173 -0.0816 -0.0459 -0.0408 -0.0051 0.0204 0.0561 0.0918" RANK_AT_ES="87.0000" RANK_SCORE_AT_ES="-0.4100"/>
  <DTG RANKED_LIST="SexDevelopmentGenesPRL_remapped.rnk" TEMPLATE="na_as_pre_ranked" GENESET="gene_sets.gmt#HP_ABNORMAL_THUMB_MORPHOLOGY" ES="-0.1984" NES="-1.1733" NP="0.2553" FDR="0.7255" FWER="1.0000" CHIP="ftp.broadinstitute.org://pub/gsea/annotations_versioned/Human_Gene_Symbol_with_Remapping_MSigDB.v7.5.1.chip" RND_ES="0.2392 0.1180 -0.1262 -0.1465 -0.2915 0.2538 0.2496 0.1230 -0.3498 -0.1294 -0.1401 0.1251 -0.1394 -0.1628 0.1564 -0.0907 0.1945 0.2122 -0.1237 -0.1298 0.1838 -0.1969 0.1678 0.1130 0.2371 0.1870 -0.1173 -0.0949 -0.1198 0.1262 -0.2083 -0.1106 0.2289 -0.1610 0.2769 -0.2126 -0.0942 -0.2154 -0.1490 -0.1529 -0.3146 -0.1269 -0.0981 -0.1674 0.1422 -0.1564 0.1881 0.1511 -0.2453 -0.3079 0.1632 0.1600 -0.2328 -0.1767 -0.1948 -0.1337 -0.2943 -0.2286 0.1397 -0.1575 0.1660 0.2531 -0.1884 -0.1408 -0.2737 0.1738 0.1511 0.2080 0.0825 0.1365 -0.1301 -0.2464 -0.1941 0.1916 0.0946 -0.1116 0.1884 -0.1941 0.1845 0.1159 -0.1763 -0.1180 -0.1639 0.1945 -0.2766 0.1593 0.1578 -0.1209 -0.1809 -0.2332 -0.2225 -0.1298 0.1010 0.2666 -0.2193 0.2115 -0.1397 -0.1674 0.1845 -0.1454 0.1408 0.1742 0.1116 0.1578 -0.1045 -0.2019 -0.1315 -0.1166 -0.1817 -0.1959 -0.2332 -0.2911 -0.1980 -0.1852 0.2076 -0.1148 0.1237 -0.2154 0.1177 0.2115 -0.1703 0.2456 -0.2698 0.2353 0.1497 -0.1543 -0.0924 0.1678 -0.1408 0.1433 0.1706 0.1767 -0.1649 0.2083 -0.2296 -0.1628 -0.1909 -0.1251 0.1088 0.1440 -0.2051 0.1472 0.1312 0.2332 0.1226 -0.2218 0.3054 0.1937 -0.1866 0.1934 -0.2844 0.1909 0.1362 -0.1340 0.2264 0.1074 0.1678 0.1728 0.3224 -0.1315 -0.1920 -0.1710 0.1539 0.1319 0.1596 -0.1913 0.1223 0.2812 -0.1546 -0.1251 0.1774 0.1287 0.1326 -0.2151 0.2261 -0.1230 -0.1084 0.1937 -0.1980 0.1493 0.2076 -0.2951 -0.1596 0.1561 0.1728 0.1209 -0.2190 0.1539 0.1013 0.2129 0.2769 0.1660 -0.2218 0.1365 -0.1187 -0.1351 -0.2083 0.1269 0.1322 -0.2357 0.1841 -0.2943 0.1760 0.1372 0.1426 0.1472 0.1024 -0.1639 -0.2257 -0.1401 -0.1266 -0.1219 -0.2360 0.1429 -0.2983 0.1625 -0.2154 -0.1813 0.1710 -0.1468 -0.2264 -0.1088 -0.2055 -0.2073 -0.1177 -0.1130 0.1539 -0.1017 -0.1699 -0.1408 -0.1326 -0.1440 0.1532 -0.1358 -0.1817 -0.1738 -0.1440 0.1116 0.1013 0.1077 -0.1486 0.1753 0.1628 -0.2453 -0.1568 0.2179 -0.0924 0.1486 0.1841 0.1315 -0.1280 -0.1354 -0.2439 0.1454 -0.1593 -0.1635 0.1130 0.1596 0.2741 0.1593 0.1980 0.2488 -0.0970 -0.1262 0.1127 0.1454 0.1738 0.2268 -0.1959 -0.2076 0.1294 -0.1696 -0.2314 -0.1546 -0.0835 0.0949 -0.2492 -0.2073 0.2520 -0.1657 -0.2535 0.2222 0.2535 0.2264 0.1443 -0.1635 -0.1465 -0.1817 0.1504 0.2332 0.1568 0.1184 0.2503 0.1635 0.2421 -0.1198 -0.2904 0.1834 0.1077 -0.1870 -0.2439 0.0981 -0.1166 -0.1596 0.1155 -0.1397 -0.1354 -0.1440 -0.1802 0.3047 -0.1191 0.1369 0.1397 -0.1305 -0.1486 -0.1571 -0.1390 -0.2456 0.1010 -0.1742 0.1084 0.2151 -0.1394 0.0878 -0.1831 -0.1177 -0.2837 -0.1237 -0.1660 -0.1433 0.2709 0.1059 0.0921 -0.1354 -0.1600 -0.2129 0.1571 -0.1667 0.1561 -0.2222 -0.1440 -0.1969 0.1610 -0.2428 -0.0935 0.2076 0.1315 -0.2289 0.2570 0.2592 0.2179 0.2599 -0.1287 -0.0789 0.1166 -0.1674 0.1106 0.1162 -0.2467 -0.1809 -0.2051 0.2798 -0.2193 0.1070 0.1465 -0.1703 -0.1095 -0.2492 0.1472 0.2641 0.1319 -0.1852 -0.1194 0.1781 0.0864 0.1497 -0.2592 0.1500 0.2016 -0.1898 0.2328 0.2773 0.1458 -0.1728 0.1600 0.1625 0.1262 0.1667 -0.1866 -0.1404 -0.1763 -0.1216 -0.1838 -0.1738 0.1763 -0.2318 0.1706 0.1703 0.2254 0.1610 0.0839 -0.1717 -0.1234 -0.2037 -0.1745 0.1173 0.1216 0.2158 0.1013 -0.1294 0.1109 -0.1084 -0.1674 -0.1120 0.1162 -0.1813 0.1127 0.1735 0.1120 -0.1468 -0.1635 0.2364 0.1123 0.1777 0.1692 0.1347 -0.1539 -0.2730 0.2122 0.0995 -0.0885 0.1603 0.2634 -0.2314 0.1681 -0.1745 0.1212 -0.1568 -0.1383 0.1870 0.1745 0.1532 -0.0750 -0.1319 -0.0967 0.1770 -0.1365 -0.2311 -0.1269 -0.1155 -0.1536 0.2503 -0.1294 -0.1351 -0.1454 0.1116 0.2346 0.2289 -0.1113 0.1458 0.1603 -0.2151 0.1266 -0.1635 -0.1667 0.1290 -0.1202 0.1006 0.1027 0.0715 -0.0764 0.1098 0.1845 0.1458 0.1955 0.1266 0.1575 -0.1280 0.1987 -0.2453 0.1290 -0.1497 -0.0903 -0.1785 -0.2122 0.2506 -0.1664 0.1770 0.1458 0.1248 -0.1098 -0.2250 -0.1038 0.1436 0.1799 -0.2016 0.0818 0.1212 -0.1834 -0.2392 0.2936 -0.1738 -0.1664 -0.1216 -0.0914 -0.1696 0.1703 -0.2328 -0.1529 0.0821 -0.1568 -0.1802 -0.1255 -0.1518 -0.3018 0.0871 0.1401 0.1699 0.1504 -0.1607 0.1283 0.1543 0.1177 -0.1148 0.2453 0.1148 -0.1394 0.2570 -0.1881 -0.1369 0.1219 -0.2247 0.1461 -0.1226 -0.1322 0.2847 0.1418 -0.2112 -0.1255 -0.1034 0.1255 0.2058 -0.1898 -0.1497 0.2780 -0.2058 0.1671 0.1123 0.1226 0.1397 -0.1614 0.1767 -0.0970 -0.1674 -0.1269 -0.1703 0.1130 -0.1763 -0.2432 0.2741 -0.1081 0.2663 -0.1440 0.1987 -0.2538 -0.1084 0.1237 0.2499 -0.1148 -0.1134 -0.0899 -0.2151 -0.1600 0.0914 -0.1660 -0.1635 0.1649 0.1849 0.1742 -0.1404 -0.1372 0.1219 -0.1290 0.1404 0.1785 0.1013 0.1468 -0.1916 0.2663 -0.1529 -0.2108 0.1162 0.1084 -0.1717 -0.2631 -0.1354 0.2296 0.1866 0.1973 -0.1212 0.1436 0.2456 0.1735 0.1088 0.1543 0.2023 0.1369 -0.2261 0.1543 0.2154 -0.1063 0.2041 -0.2058 0.2232 -0.1294 -0.2215 -0.1429 -0.1525 -0.1177 0.1941 0.2641 -0.2126 0.1813 0.1841 0.1202 -0.1692 0.2019 0.1415 0.1952 -0.1543 0.1159 -0.1568 -0.1632 -0.3395 0.1593 0.1984 0.2702 -0.0761 -0.1500 0.0992 0.1045 -0.1269 -0.1155 -0.1305 0.1674 -0.1710 0.1511 -0.1749 -0.1802 -0.2357 -0.1678 0.2396 -0.2218 -0.1610 -0.1049 -0.1667 0.1017 -0.1969 -0.1603 -0.1091 0.1298 -0.2666 -0.1120 -0.1269 0.2869 -0.1283 -0.1745 -0.1806 -0.1098 0.2161 -0.1632 -0.1504 0.2460 0.1539 0.1504 0.3459 0.1116 -0.1258 -0.1952 0.1539 -0.2048 0.0921 0.2762 0.1120 -0.2766 -0.1841 -0.1745 -0.1710 0.1091 0.2122 0.1468 -0.1799 -0.1905 0.1465 0.1657 -0.1831 -0.1148 -0.1589 0.1770 0.1091 -0.2186 0.1596 0.2677 -0.1710 0.1873 -0.1369 -0.1088 -0.1219 -0.1113 -0.2041 0.0970 -0.1678 -0.1322 -0.1262 0.1593 -0.0974 -0.1077 -0.1561 0.1258 -0.2257 -0.2193 0.2428 -0.1077 0.2364 0.1532 -0.1177 0.2428 0.1866 0.1354 0.1145 -0.1397 -0.1571 0.1198 -0.2161 0.1905 0.2250 -0.1187 -0.1923 0.1593 0.2808 0.2250 0.1881 -0.2190 0.2041 -0.1486 0.1319 -0.1834 0.2183 0.1916 0.2766 -0.1635 -0.1749 0.2499 -0.1230 0.2254 0.2321 -0.1258 0.1905 0.1546 -0.1831 -0.1884 -0.1351 -0.2837 -0.1443 -0.2090 0.1980 0.1578 0.1365 -0.1337 0.3182 -0.1564 0.1841 0.3118 0.1404 0.2805 0.1703 0.2321 -0.1266 0.2179 0.1539 -0.2019 0.1223 -0.1305 0.1632 0.1536 0.2197 0.3402 -0.2645 0.1795 -0.1681 -0.1084 0.1607 -0.2012 0.2229 0.1642 0.1575 -0.2073 -0.1372 -0.1042 -0.0956 -0.1902 0.1674 0.1152 0.1184 0.1266 -0.3178 -0.2161 -0.1614 -0.1731 -0.2247 -0.1909 0.1216 -0.1539 0.1084 -0.1113 0.1180 0.1465 -0.1820 -0.1141 0.1767 0.1625 0.1354 -0.1881 0.1223 0.2599 0.1454 0.1216 -0.1322 -0.1642 -0.1493 -0.1084 0.2289 0.1973 -0.2325 -0.1699 -0.2264 -0.1642 0.1369 -0.1568 0.2026 0.1817 -0.1745 -0.1166 0.0960 0.1984 0.0828 0.3015 -0.1397 -0.1628 -0.1753 -0.1568 0.1838 -0.2737 -0.2140 -0.2087 0.1098 -0.1884 -0.1162 -0.1283 0.1383 -0.2382 0.1678 0.1458 0.0899 0.1849 0.1568 -0.1493 0.1347 -0.0995 0.1319 -0.1575 0.2318 -0.2161 0.2257 0.1202 0.1678 -0.1813 -0.1539 -0.2464 0.2083 -0.2531 0.1358 -0.1063 -0.1230 -0.2421 0.2087 -0.0953 -0.1742 0.1674 -0.0988 0.2016 -0.2005 0.1283 -0.2336 -0.1475 -0.1458 -0.2058 0.1923 -0.1749 0.1287 0.1472 -0.2808 0.2193 -0.1145 0.1941 -0.1088 0.2147 0.2641 0.1369 0.2528 0.1664 -0.1745 0.1813 -0.2158 -0.2460 -0.1507 -0.1539 -0.1809 0.1625 -0.3057 -0.2524 0.1098 0.1600 0.0960 0.1465 0.2012 -0.1525 -0.0938 -0.1507 0.1330 -0.1738 -0.1436 -0.1330 0.1330 0.2186 -0.1699 0.3388 0.1319 -0.2773 0.1945 -0.2396 0.1671 0.1632 -0.1703 -0.1212 -0.1440 0.2044 -0.0985 0.1781 0.1642 0.2421 0.1745 0.1337 -0.1703 0.2286 -0.1255 -0.1401 0.1141 0.2901 -0.1785 0.2151 -0.1554 -0.1358 0.2805 -0.1244 -0.1713 -0.0786 0.1849 -0.2254 0.1614 0.2911 -0.2400 0.1109 -0.1731 0.2158 0.1571 -0.2350 -0.2019 0.2592 -0.2528 0.2051 -0.1731 -0.1461 0.2222 -0.2158 0.1841 -0.1322 -0.1561 0.1372 -0.1319 -0.1870 0.1141 -0.1269 -0.0786 -0.1664 0.1614 0.1497 -0.1429 -0.1415 -0.1838" HIT_INDICES="3 5 14 17 20 25 33 37 54 57 58 59 60 61 65 73 75 79 88 90 91 97 104 105 106 115 116 118 120" ES_PROFILE="0.0036 0.0277 -0.0203 -0.0064 0.0075 0.0007 -0.0370 -0.0334 -0.1639 -0.1500 -0.1155 -0.0811 -0.0466 -0.0121 -0.0085 -0.0462 -0.0220 -0.0185 -0.0665 -0.0423 -0.0078 -0.0249 -0.0523 -0.0178 0.0167 -0.0313 0.0032 0.0274 0.0515" RANK_AT_ES="53.0000" RANK_SCORE_AT_ES="1.5500"/>
  <DTG RANKED_LIST="SexDevelopmentGenesPRL_remapped.rnk" TEMPLATE="na_as_pre_ranked" GENESET="gene_sets.gmt#GOBP_REGULATION_OF_GROWTH" ES="-0.2743" NES="-1.1731" NP="0.2451" FDR="0.7219" FWER="1.0000" CHIP="ftp.broadinstitute.org://pub/gsea/annotations_versioned/Human_Gene_Symbol_with_Remapping_MSigDB.v7.5.1.chip" RND_ES="-0.1518 -0.2968 -0.1198 0.2355 0.3172 -0.1926 -0.3567 -0.1940 0.3097 0.1593 -0.1246 -0.2192 -0.2852 -0.1879 0.2621 -0.2791 0.1818 0.1150 -0.1675 0.3295 -0.3302 -0.2076 0.1913 0.2934 0.2172 0.2587 -0.2478 0.1681 -0.1899 0.3057 -0.1647 0.1818 -0.2410 -0.1545 -0.2015 0.1368 -0.2369 0.2253 -0.1947 -0.2280 0.2852 -0.1702 0.2287 -0.3302 0.2934 -0.2267 0.3179 0.1756 -0.2314 -0.1239 0.1790 0.1321 -0.2771 -0.1974 0.3009 -0.1954 -0.2457 -0.1886 -0.2845 -0.2444 0.1579 -0.1961 -0.2491 0.1933 0.2192 -0.2117 -0.1089 0.2287 -0.2709 0.3111 0.1756 -0.3029 -0.1709 0.2798 -0.1845 0.2355 -0.2696 -0.3417 0.2437 0.1641 -0.2117 -0.1954 0.2376 0.2294 -0.2355 0.2791 -0.3587 -0.1961 -0.2825 0.1947 -0.4180 -0.4445 0.3594 0.1116 -0.1995 0.2464 -0.1933 0.2369 -0.1797 0.1886 0.1559 0.2478 0.1572 -0.3261 0.2172 -0.2784 -0.1028 0.1709 0.2948 -0.2138 -0.3036 0.2138 -0.1661 -0.2961 0.2240 -0.1872 0.2668 0.2417 -0.2594 0.3622 0.2526 0.3833 0.2144 0.2532 -0.1926 0.1150 -0.2199 -0.2124 0.1498 -0.2138 0.1777 0.2294 0.2457 0.2771 0.3438 0.1504 -0.3179 -0.2798 0.3138 -0.2471 0.3567 0.3118 0.3880 -0.1532 -0.1858 -0.1198 0.2355 -0.4949 -0.1634 0.5453 0.1620 0.2580 0.1954 0.1736 -0.2675 -0.4779 -0.3771 -0.3479 -0.4248 0.3567 -0.4010 -0.2042 0.1239 -0.2056 -0.2090 0.2560 0.2526 -0.1327 -0.2730 -0.2280 0.2764 -0.2696 0.2580 0.4690 -0.2001 -0.2641 -0.1634 -0.2022 -0.3594 -0.3417 0.1253 0.2852 0.2498 -0.1532 0.3002 -0.1661 -0.1681 0.2355 0.3417 -0.2791 -0.1171 0.2144 0.2369 -0.2103 0.2287 0.2641 0.2212 0.1511 0.2042 0.1457 0.3975 0.2240 -0.1600 -0.1947 0.2641 -0.1954 0.2682 -0.2832 -0.2314 0.2825 0.2321 0.0973 0.1695 -0.1852 -0.2621 -0.1572 0.3581 -0.4629 0.3084 0.1498 0.1756 0.1906 0.2682 -0.1634 -0.2798 -0.2709 0.2117 0.3029 0.1661 -0.1818 -0.2403 0.2675 0.2090 -0.2410 0.2696 -0.2349 -0.1620 0.2682 -0.1191 0.1470 -0.2880 -0.2417 0.1811 0.2117 0.2056 0.2403 -0.1232 0.2328 -0.5133 -0.2961 -0.1613 -0.1225 0.4152 -0.1790 0.2580 0.2342 0.3887 -0.1613 0.2376 -0.1811 -0.1191 -0.2294 -0.1572 0.2478 -0.1511 0.2566 0.4568 -0.1865 -0.1756 0.1545 -0.5630 0.2226 0.1491 -0.1464 -0.3376 -0.2049 -0.2437 0.1579 0.3091 0.1423 0.2144 -0.3417 0.2566 -0.4452 -0.2655 0.2042 -0.2403 -0.2083 0.1593 -0.1940 -0.2314 0.2498 -0.3268 0.1933 0.2594 0.2355 0.1749 0.2260 0.2383 0.2029 0.1144 -0.1852 0.2995 0.2560 -0.2144 -0.1749 -0.2253 -0.2771 0.1470 -0.1436 -0.2417 0.1668 0.1620 0.2049 -0.1600 0.4152 -0.2709 -0.3138 -0.2063 0.3438 0.1634 0.1995 0.2042 0.1607 -0.2737 -0.1341 -0.2886 0.2022 0.3036 -0.2764 0.1491 0.2015 0.1171 0.2410 0.1430 -0.1327 -0.1525 -0.3091 -0.1491 -0.1940 -0.1259 -0.1824 -0.3880 0.1157 -0.2022 0.2491 0.1797 -0.2621 -0.1838 -0.1082 -0.2491 -0.2110 -0.1729 0.2103 0.3302 -0.1756 -0.2526 0.1647 -0.2464 0.3764 0.3179 -0.1899 -0.2138 0.2519 -0.3553 -0.1749 -0.2076 0.1375 0.1756 0.2968 -0.2948 -0.2349 -0.2192 0.3295 0.2594 -0.2696 -0.3022 0.2110 0.2526 0.2594 -0.2383 -0.2532 -0.2083 0.2314 0.2226 -0.1947 -0.1974 -0.1314 -0.1995 -0.3710 0.2886 0.2730 0.2226 -0.2287 -0.3860 -0.2880 -0.2703 0.2948 -0.2144 -0.1647 0.2267 -0.2941 0.2035 -0.3465 -0.2464 -0.1552 -0.2308 0.2675 0.2791 0.4656 -0.3057 -0.2328 0.1572 -0.1824 0.2144 0.1518 -0.2791 -0.3152 0.2668 -0.1518 -0.2083 -0.2349 -0.2383 -0.2199 -0.1579 -0.3349 0.1736 -0.3186 -0.2124 -0.2253 -0.1926 -0.3050 -0.2886 -0.2117 0.3111 -0.2410 -0.1722 0.2471 -0.3533 -0.3975 0.3097 0.1498 0.2886 0.1253 0.2280 0.2172 0.2968 -0.2798 -0.2144 0.1784 -0.2090 0.1532 0.2389 -0.2873 -0.2444 -0.1988 0.1443 0.5071 0.2832 -0.2321 0.4248 0.1974 -0.1443 0.1641 -0.1681 -0.2321 -0.1436 -0.2144 -0.2056 0.1334 -0.1879 0.2178 -0.3553 -0.1899 0.1470 0.1457 0.2709 -0.1205 -0.2621 -0.1852 0.2056 0.1572 -0.2076 -0.1722 0.1702 -0.2212 0.4302 -0.1484 0.1361 0.2621 -0.2151 -0.1518 0.3975 0.1552 -0.1511 -0.1865 -0.3091 -0.3656 0.1790 0.1273 -0.1824 -0.2049 -0.2532 -0.1811 -0.3914 0.2737 -0.2532 0.1552 0.2253 0.2240 0.1396 -0.2389 -0.1464 0.2117 0.2144 0.2103 -0.2029 0.2233 -0.2172 0.1436 0.1647 0.2124 0.2240 0.4152 -0.2621 -0.2743 -0.1879 -0.1729 -0.2880 0.2403 -0.2730 -0.3499 -0.2151 0.2648 -0.2655 -0.1511 -0.2267 -0.1886 0.3302 -0.1702 0.2757 0.3914 -0.4418 0.1852 -0.2063 -0.2614 -0.2287 -0.3009 0.3356 -0.1838 -0.1157 -0.2301 0.3240 0.2553 -0.1824 0.2287 -0.1613 0.3921 -0.2287 -0.2383 -0.2240 0.2560 0.2349 0.1647 -0.2029 -0.1334 0.1967 -0.2138 -0.3438 0.3907 -0.3948 0.1416 -0.2287 -0.1593 0.3111 0.2968 0.2199 0.1790 -0.3526 -0.2852 -0.2914 -0.2124 0.1961 -0.1722 0.2117 0.1613 0.2825 0.2852 -0.2709 -0.2941 0.1858 0.2042 -0.1797 -0.1824 0.3172 0.2165 0.2948 0.1518 -0.4241 -0.1886 -0.1559 0.1702 -0.2144 0.1579 0.2321 -0.2219 -0.2798 -0.3206 -0.2383 -0.2349 0.2240 0.3029 0.2430 0.1818 -0.2001 -0.1525 0.3152 -0.1749 -0.3138 0.3628 -0.2056 0.3233 -0.2049 0.3172 0.2253 -0.2975 -0.3274 -0.3097 0.2253 0.1824 -0.3118 -0.1532 -0.3383 -0.2124 -0.3492 0.1607 -0.1736 -0.1824 0.2764 0.2730 0.1361 0.1559 0.3799 0.2818 0.2287 -0.2703 0.2192 0.2083 0.2621 -0.2655 0.2206 0.2491 0.1293 -0.2941 -0.3036 -0.2029 -0.2049 -0.2914 0.2587 0.2124 0.2682 -0.2723 0.3084 0.1886 -0.2464 0.2280 -0.2138 0.2117 -0.2267 -0.1940 -0.4037 0.3029 0.3050 0.3717 0.1811 0.2410 0.2124 -0.2437 -0.1634 0.2287 0.3152 0.3213 -0.3526 -0.2117 0.1797 -0.2267 0.2948 0.1961 -0.2845 0.2151 -0.1368 -0.2355 0.1184 -0.1314 -0.1055 0.2417 -0.1028 0.3057 0.1661 0.1872 -0.1504 -0.2206 0.2859 0.2464 -0.2444 0.3819 0.2103 0.1184 -0.1763 -0.2178 0.1545 0.1995 -0.1504 0.2852 -0.2491 0.1988 0.3261 -0.1484 -0.1947 -0.2280 0.3349 0.2682 0.2049 0.3533 -0.3914 -0.1722 0.2178 -0.3676 0.1607 0.1613 0.2560 -0.2594 0.3097 -0.2594 0.2791 0.1675 -0.1668 0.2267 -0.2444 -0.3329 -0.1504 -0.1811 0.2723 -0.1484 0.2131 -0.2151 -0.3227 0.1926 -0.1402 -0.2206 -0.3948 0.3676 0.2621 0.3302 -0.1702 -0.1954 0.1688 -0.1423 0.2029 0.3111 0.1961 -0.2199 0.1470 -0.2914 0.2553 -0.2791 0.1470 0.2294 0.2240 -0.1361 -0.2178 -0.1348 0.2675 0.3084 -0.2383 0.1327 -0.2519 0.1314 0.3649 0.3567 0.1307 -0.1355 0.2172 -0.1784 0.1545 -0.1961 0.2410 -0.3499 0.1171 -0.2811 -0.2144 0.1675 -0.2526 -0.5221 -0.2614 0.2417 0.2001 0.1729 0.3710 0.2430 -0.2240 0.2172 0.2907 0.1532 0.2621 -0.2491 -0.2498 -0.1995 0.2035 -0.2001 0.3091 -0.3445 0.4146 0.1865 -0.2668 -0.4867 -0.2491 -0.2444 -0.2253 0.2437 0.1852 -0.1865 -0.1736 0.1974 -0.1838 -0.2444 0.2389 -0.2389 -0.2641 0.2124 -0.2267 -0.2280 -0.2124 0.2614 -0.2798 -0.1995 -0.2403 0.2328 0.3587 0.2873 -0.1273 -0.2471 -0.2641 -0.1709 0.1647 -0.1967 -0.2090 0.1586 -0.2049 -0.2342 0.2859 0.2505 0.2968 -0.1784 0.2703 0.4860 0.3982 0.2383 0.1525 -0.1600 -0.2035 -0.2029 0.1933 0.2784 0.2818 -0.1995 0.1967 -0.3799 -0.1572 -0.1641 0.3941 -0.2995 0.2594 0.2417 0.2376 0.1913 0.1845 -0.1504 0.3091 -0.2791 0.2294 -0.1205 -0.2886 0.3587 0.2151 0.2771 0.2886 0.3022 -0.1457 -0.2886 -0.2063 -0.1586 -0.1491 -0.2287 -0.1668 -0.1702 0.2914 0.1736 0.1749 -0.1722 0.1838 0.2594 -0.3349 0.1940 -0.1790 0.2682 0.2696 0.1749 0.2553 0.1327 0.2675 -0.2090 -0.2212 -0.2267 0.1579 0.3445 0.2301 -0.2621 0.1450 0.1198 -0.3057 -0.3125 -0.1886 0.1607 -0.2042 -0.3540 -0.1579 0.1722 0.2035 0.2301 0.1327 -0.1525 0.2410 0.2580 0.1327 0.1470 -0.2090 0.1681 0.1498 0.2301 0.3002 -0.4091 -0.1940 -0.1647 -0.2526 -0.2131 -0.4214 0.1784 -0.2417 0.1552 0.1504 0.1273 -0.2791 -0.2321 -0.1736 0.3349 -0.2001 0.2675 -0.3145 0.2696 0.3050 -0.2199 0.1586 -0.1879 -0.2886 -0.2560 -0.2668 -0.2526 0.4064 -0.2124 0.2355 0.2430 -0.1954 -0.1756 -0.2110 0.1668 0.2491 -0.2267 -0.1613 0.3172 -0.2873 0.2138 0.1423 -0.2703 0.2253 0.1858 0.3567 -0.1967 -0.1777 0.2410 0.1641 -0.2001 0.3145 -0.1961 -0.1770 0.2995 -0.4833 0.2832 -0.3683 0.1974" HIT_INDICES="31 34 37 44 48 60 61 63 67 99 100 105 115" ES_PROFILE="-0.1974 -0.1382 -0.0790 -0.0551 -0.0048 -0.0252 0.0517 0.1198 0.1702 -0.0272 0.0497 0.0912 0.0885" RANK_AT_ES="30.0000" RANK_SCORE_AT_ES="7.3500"/>
  <DTG RANKED_LIST="SexDevelopmentGenesPRL_remapped.rnk" TEMPLATE="na_as_pre_ranked" GENESET="gene_sets.gmt#HP_APLASIA_HYPOPLASIA_INVOLVING_BONES_OF_THE_LOWER_LIMBS" ES="-0.2092" NES="-1.1667" NP="0.2608" FDR="0.7346" FWER="1.0000" CHIP="ftp.broadinstitute.org://pub/gsea/annotations_versioned/Human_Gene_Symbol_with_Remapping_MSigDB.v7.5.1.chip" RND_ES="-0.1633 -0.1633 -0.1837 0.1429 -0.1684 0.2551 0.1990 -0.1224 0.1122 -0.1735 -0.1327 0.1429 -0.2449 0.2194 -0.2398 0.2143 -0.1429 0.1531 -0.1327 0.1276 -0.1684 -0.1276 -0.0969 -0.1378 -0.1531 -0.1633 0.1633 0.0918 -0.1633 -0.1429 0.1327 0.1990 -0.1276 -0.2908 -0.4337 -0.1122 0.1276 -0.2194 -0.1276 -0.1480 -0.1735 0.3316 -0.1276 0.2194 0.1786 0.1786 0.1429 -0.2347 0.1224 0.2500 0.1378 0.2449 0.2449 -0.2806 0.1531 -0.1429 -0.1888 0.1582 -0.2500 0.2143 -0.1786 -0.1786 0.1276 0.2296 0.1939 -0.1480 0.3112 -0.1786 0.1173 0.1480 0.2041 -0.2041 0.1939 0.2041 0.1122 -0.2653 0.1480 -0.2602 -0.2296 0.1122 0.2245 -0.2245 0.1224 -0.2398 0.0969 -0.2602 -0.1480 -0.2092 0.1071 -0.1378 0.1173 0.1633 -0.1633 -0.2347 0.3776 0.1122 -0.1071 -0.2245 0.2398 0.1786 0.1939 -0.1378 -0.1837 -0.1531 -0.1990 0.2092 0.1276 -0.1531 0.1122 0.1173 -0.1327 0.1122 -0.3010 0.1480 -0.0765 -0.1122 -0.1327 -0.2500 -0.2041 0.1837 -0.1224 -0.2500 0.2041 0.1888 -0.2398 -0.1990 -0.1735 0.2551 0.1122 -0.2194 -0.1837 0.2398 0.1939 -0.1531 0.3163 0.1684 0.1378 0.1837 -0.1582 -0.1837 0.2500 0.1531 -0.3214 -0.1888 -0.2296 0.1633 -0.2449 0.1939 -0.1224 -0.1020 0.2296 0.1327 -0.1633 -0.3010 0.1327 0.1735 -0.1684 0.1531 0.2857 -0.2143 -0.1582 -0.2602 -0.1582 0.1837 -0.2500 0.2143 -0.1531 0.1633 0.1735 -0.1633 0.2194 0.1378 0.1122 -0.2194 0.1735 0.2092 0.1786 0.1276 0.1990 -0.1173 -0.1633 -0.2041 0.1633 0.2398 -0.1531 -0.1480 0.1939 0.1582 -0.1888 0.1837 0.1888 -0.1429 0.1837 0.1582 0.2347 -0.1684 0.2296 0.2398 0.1429 0.2551 -0.2041 -0.0918 -0.2092 0.2755 0.1327 0.1735 -0.1531 -0.1684 0.1684 -0.1837 -0.1071 0.1429 0.2551 -0.3010 0.2143 -0.0867 0.1939 0.1378 0.1378 -0.2704 0.2806 0.2041 0.1888 0.1684 0.1480 -0.1327 -0.1684 -0.2296 -0.1633 -0.1276 0.2041 0.1786 -0.1531 -0.2092 0.2806 0.3316 -0.2602 -0.1224 -0.1480 -0.1224 -0.1531 -0.1071 0.1224 0.1429 0.2092 -0.0714 -0.1837 0.2041 -0.1173 0.1327 -0.1684 0.1633 0.1480 0.1735 -0.1327 0.1633 -0.2143 -0.3112 0.2347 -0.1837 -0.2551 0.2092 0.1480 0.1939 -0.2143 -0.1378 0.1939 -0.2092 -0.1684 0.1582 0.2041 0.1990 0.1327 -0.1480 0.2041 -0.1122 -0.2755 0.1582 -0.1837 0.1122 -0.2449 -0.1071 0.3571 -0.1480 -0.2296 0.1173 0.1531 -0.1888 -0.2296 0.1173 0.1582 -0.1327 0.1582 -0.1786 0.1429 -0.1429 0.1429 -0.0918 0.1122 -0.1071 -0.1837 -0.1429 -0.3163 0.1122 -0.3010 0.1224 0.1684 0.1582 -0.2755 0.2653 0.2143 0.1122 0.1633 0.2653 0.1429 -0.2194 -0.2194 -0.2143 -0.1582 0.2602 0.1071 -0.1939 0.1378 0.2602 0.2398 0.0969 -0.1939 -0.0765 0.2755 0.1888 -0.1735 0.2092 0.1531 0.1633 0.1735 -0.1480 0.1786 -0.2602 0.1939 0.1684 0.1990 0.1939 0.1531 -0.1786 -0.2194 -0.1684 0.2500 -0.1276 0.2296 -0.2041 0.1837 0.2908 0.2194 -0.1429 -0.2602 0.1480 -0.1276 -0.1888 0.2653 -0.1378 0.2500 -0.1173 -0.1684 -0.2551 -0.1633 -0.1684 -0.1020 0.2449 0.1020 -0.1888 0.2296 -0.2347 -0.1684 0.2347 -0.1224 0.1224 0.1939 -0.1224 0.2602 -0.1276 0.2092 -0.1837 0.1224 -0.1582 0.1020 0.1378 -0.2500 -0.1378 0.1378 0.1378 0.2092 -0.1786 -0.1531 -0.1837 -0.2959 -0.1480 -0.1837 0.2551 0.1735 -0.1888 -0.1429 -0.1276 -0.2245 0.1224 0.1939 0.1531 0.1786 -0.1735 -0.2245 0.1633 -0.0867 0.2449 -0.1684 -0.1633 -0.1531 0.1327 -0.2296 -0.1531 -0.1480 0.1122 0.2092 0.1837 -0.2194 -0.1122 -0.1020 0.1786 -0.1939 -0.1276 -0.1224 -0.1888 -0.1429 0.1480 0.2449 -0.2041 0.1582 -0.2041 0.1429 0.3622 0.2908 0.1888 -0.1684 0.1990 -0.1582 -0.1786 0.1735 -0.1837 -0.2041 0.1990 -0.1071 0.1276 -0.2806 -0.1378 -0.2041 -0.2449 0.1276 0.2041 0.3061 -0.1327 -0.1939 -0.1378 -0.2755 -0.1837 0.1224 0.2296 -0.1327 -0.2449 0.1173 0.1378 -0.2347 0.1327 -0.1276 0.2194 -0.1888 -0.2041 -0.2296 0.1224 0.1990 0.4337 -0.2296 -0.1939 -0.1429 -0.2806 -0.1020 0.1071 -0.1888 -0.1582 0.1173 -0.1327 0.1735 0.2347 -0.1480 0.1684 -0.3214 0.1480 -0.1786 0.1582 0.1173 -0.1122 0.2347 0.1786 -0.2500 -0.1888 0.1531 0.2602 -0.1888 0.1582 0.1786 0.1684 0.1071 -0.1633 -0.1531 0.2041 -0.2653 0.1735 0.1224 -0.1071 0.1684 -0.1173 -0.1735 -0.1633 0.0867 -0.2347 0.1531 -0.1224 -0.0816 0.2092 -0.1327 -0.1990 0.1378 -0.1480 0.3265 -0.1990 0.1122 0.1173 -0.1786 0.1582 0.1429 0.1122 0.1684 0.1837 0.1429 0.3265 -0.2653 -0.1480 -0.2704 0.1020 0.1531 -0.1429 0.1020 -0.2755 -0.1429 -0.1122 0.1684 -0.1990 -0.2092 -0.1378 -0.1888 -0.1990 0.1888 0.1173 -0.2347 0.1173 -0.1480 0.2041 -0.3112 -0.1990 -0.2143 -0.1735 0.2500 0.1224 -0.2245 -0.2194 0.1224 0.2041 0.1888 0.1071 0.1735 0.2143 -0.2500 0.1786 0.1837 -0.2449 0.1122 -0.1071 -0.1735 0.1480 0.2194 0.1480 -0.1582 -0.1378 0.1837 0.1633 0.1378 -0.2704 0.2755 0.1480 -0.2398 0.2092 -0.2347 -0.1684 0.2296 -0.1684 0.1633 -0.2551 0.1378 0.1990 0.1735 0.2143 -0.2755 0.1837 0.1684 -0.1276 -0.2143 -0.1582 -0.1122 0.1378 -0.1531 -0.1786 -0.1327 -0.2041 0.2092 -0.1582 0.2347 -0.1429 0.1071 0.1837 0.1684 -0.1020 0.1888 -0.1480 -0.2143 0.1122 0.1327 0.2041 -0.2194 -0.1888 -0.1224 0.1531 0.1378 -0.1531 -0.2602 -0.1276 0.2245 -0.1684 0.0918 0.1378 0.1276 -0.1633 0.1276 -0.2500 0.2857 0.1020 -0.3061 -0.2092 -0.1990 0.1837 -0.1224 -0.1633 0.2143 -0.1224 0.1990 0.2398 -0.2092 -0.2041 0.2194 -0.1224 -0.2041 -0.2143 -0.1735 -0.1480 0.1633 0.1429 -0.2041 0.2551 0.2041 0.1071 -0.1071 0.1276 0.1837 0.1224 0.1224 0.2806 -0.2653 -0.1990 0.1224 0.1990 0.1939 0.2245 0.1837 -0.1224 0.1429 -0.1224 0.1582 -0.2449 -0.1837 0.1378 0.2143 0.1429 -0.2092 -0.1531 0.1276 -0.1224 -0.1276 0.2245 -0.1837 0.1786 -0.1224 -0.2653 -0.1276 0.1531 -0.1582 -0.1786 -0.1837 -0.0816 -0.1276 -0.2551 0.1531 -0.1633 -0.1429 0.1173 0.1939 -0.1786 -0.0867 -0.1582 -0.2806 -0.2194 0.1429 -0.1122 0.1990 -0.2500 -0.1633 -0.1122 0.1888 -0.1837 0.1429 0.3520 0.0918 -0.1429 0.2092 0.1122 -0.1888 0.1939 0.1276 -0.2398 -0.2296 0.2194 -0.1684 -0.1224 0.2602 -0.0969 -0.1173 -0.2704 -0.1276 0.3520 -0.1582 -0.1122 0.1122 0.1224 0.2296 -0.1888 0.1429 -0.1633 -0.1735 0.2041 -0.2245 0.2092 -0.0969 -0.1378 -0.1582 0.1837 -0.2398 0.1224 -0.1837 -0.2143 0.1735 0.2908 0.1531 -0.1327 -0.1633 0.2245 -0.1684 0.1224 -0.2143 -0.2296 -0.1378 0.2653 -0.2245 -0.1480 0.1378 0.2092 -0.2704 -0.1531 -0.1786 -0.1735 0.1684 -0.1429 -0.2092 -0.1582 0.2041 0.2755 -0.1173 0.1122 0.1378 0.2245 0.2296 0.2755 0.1224 0.1276 0.1378 0.0918 0.2602 0.1378 0.0816 0.1224 0.1378 -0.1020 -0.1429 -0.2755 0.2296 0.2551 -0.1378 0.2296 -0.1582 0.1786 -0.1633 -0.1786 -0.1786 -0.1122 0.3163 0.1327 0.1735 -0.1020 0.2245 -0.1224 -0.2092 0.1735 0.1378 -0.1071 0.1173 -0.1786 -0.2041 -0.1888 -0.2398 -0.1276 0.1531 -0.1684 -0.1633 0.2704 -0.1939 0.1888 0.1582 -0.1837 -0.1378 -0.1020 -0.1276 0.1173 0.1224 0.2092 0.1378 0.1837 0.1684 -0.1480 -0.2551 -0.1990 0.2041 -0.1735 0.3061 0.2092 -0.1582 0.1480 0.1837 0.1122 -0.1224 -0.1735 -0.3061 -0.2806 -0.1837 0.0867 0.2143 0.1327 -0.2398 -0.2551 -0.2500 -0.1276 0.1786 -0.1071 0.1276 0.2602 0.1633 0.1939 0.2296 -0.1990 -0.1786 -0.1735 0.1429 -0.1888 0.1173 -0.1939 0.1429 -0.1378 -0.1327 -0.1531 -0.1582 0.2704 0.1020 0.1837 0.1429 -0.1429 0.1480 -0.1990 0.1378 0.2143 -0.1531 -0.1684 -0.1429 0.3418 -0.2347 0.1327 -0.2347 -0.1276 -0.1276 0.2041 0.1122 0.1327 -0.1786 -0.2449 0.1429 -0.1429 0.1633 0.1480 0.2398 0.1786 0.1786 0.1020 0.2500 0.1633 0.2908 -0.1786 0.1735 -0.0969 0.2398 -0.1531 -0.1582 -0.3418 -0.1633 0.1378 -0.1480 0.3214 -0.2143 0.1939 -0.1837 -0.1939 0.1327 -0.1224 0.1633 0.1224 -0.1327 -0.1837 -0.1429 0.0969 -0.2449 -0.1378 0.1429 -0.3112 -0.2245 0.2041 -0.2449 -0.2449 -0.1122 -0.1786 0.1276 -0.2296 -0.2296 0.1990 -0.1429 0.1378 -0.3367 -0.1429 0.1276 0.2296 0.1327 0.1786 0.1990 -0.1735 0.1888 -0.1531 -0.2041 0.1531 0.1531 -0.1786 0.1633 -0.1480 -0.1224 -0.1020 -0.1276 -0.1837 -0.2143 0.1837 0.1837 -0.1684" HIT_INDICES="0 1 3 9 28 37 42 52 54 57 58 60 65 68 75 76 79 90 91 94 97 104 105 106 109 116 118 120" ES_PROFILE="0.0357 0.0714 0.0969 0.0816 -0.0663 -0.1122 -0.1173 -0.1735 -0.1480 -0.1327 -0.0969 -0.0714 -0.0765 -0.0612 -0.0867 -0.0510 -0.0357 -0.1020 -0.0663 -0.0510 -0.0357 -0.0612 -0.0255 0.0102 0.0255 0.0000 0.0255 0.0510" RANK_AT_ES="51.0000" RANK_SCORE_AT_ES="1.5700"/>
  <DTG RANKED_LIST="SexDevelopmentGenesPRL_remapped.rnk" TEMPLATE="na_as_pre_ranked" GENESET="gene_sets.gmt#CUI_TCF21_TARGETS_2_UP" ES="-0.3086" NES="-1.1652" NP="0.2505" FDR="0.7336" FWER="1.0000" CHIP="ftp.broadinstitute.org://pub/gsea/annotations_versioned/Human_Gene_Symbol_with_Remapping_MSigDB.v7.5.1.chip" RND_ES="0.3362 0.1724 -0.4448 -0.3724 0.2948 0.3086 0.2500 0.3500 -0.2328 -0.2345 -0.3569 0.2483 0.2586 0.3759 -0.1845 0.2293 -0.3966 0.2448 -0.2052 0.2914 -0.2207 0.1534 -0.3138 -0.1655 -0.3569 0.1810 0.1914 -0.3138 0.2672 -0.2621 0.1966 -0.2241 -0.4172 -0.3379 -0.2483 0.3121 -0.1569 -0.2897 -0.1948 0.1793 0.2690 -0.1759 0.2845 -0.2138 -0.2310 0.5190 -0.3431 0.3569 -0.3103 0.2397 -0.1638 -0.2586 0.3707 0.2672 -0.2483 0.2448 0.3397 -0.2483 -0.1879 -0.1552 0.2966 -0.2103 0.3828 -0.2655 0.2121 0.3534 0.2448 0.3724 -0.3293 0.2259 -0.2086 -0.1586 0.2241 -0.1931 -0.2241 0.2621 -0.4690 0.2500 -0.2155 -0.1638 0.2052 0.2500 0.1534 0.2931 -0.4034 0.2155 -0.3190 0.2948 0.3138 -0.2017 -0.1810 0.1724 -0.2759 0.2017 -0.2621 0.1845 0.4724 -0.3310 0.1810 -0.1810 0.1948 0.1828 -0.2534 -0.3103 -0.2121 0.2759 0.3345 -0.3362 -0.2224 0.1655 0.1224 0.3483 0.3552 -0.2259 0.2914 0.2621 -0.1690 -0.2741 0.1431 0.2103 0.2052 0.1879 0.1672 -0.2207 -0.1914 0.2034 -0.2138 0.2534 0.1569 0.2655 -0.2621 -0.3190 0.2069 0.2276 0.3879 -0.1931 -0.1741 0.1741 0.1397 0.1586 -0.3397 -0.1552 0.2069 -0.1414 0.3052 0.2621 0.3603 0.2845 0.2345 -0.3672 -0.2483 -0.2983 -0.1741 -0.1172 0.2672 0.2103 0.2707 0.2500 -0.1741 -0.2000 0.2052 0.1793 -0.2603 -0.3466 -0.1690 0.3362 0.3293 0.3776 0.2914 0.2483 0.3879 -0.2224 -0.3276 -0.3690 0.3483 0.1776 0.2586 -0.1466 0.1845 -0.2603 0.2672 -0.4034 -0.1362 -0.2569 0.2069 0.3017 0.3707 0.1931 0.1793 0.3379 0.2293 -0.3207 0.3983 -0.3690 -0.2328 0.2638 -0.2190 -0.1655 0.2586 0.1690 -0.6121 0.1724 -0.2414 -0.2379 -0.1569 0.2362 -0.2224 -0.3724 -0.1741 0.2069 0.2741 -0.2586 -0.2328 0.2776 -0.2069 0.2569 -0.2983 0.4345 0.3879 -0.2466 0.1845 0.1655 0.1759 -0.2948 0.1931 -0.2000 0.3914 -0.2431 -0.2190 -0.4603 -0.1586 -0.2517 -0.2190 0.2931 0.3466 -0.2103 -0.1810 0.5190 0.5724 0.2879 -0.2828 -0.2897 0.2052 -0.2517 -0.3000 -0.2017 -0.3034 0.1448 -0.2466 0.3190 0.3017 0.2172 -0.1310 0.3138 -0.2121 0.2345 0.2638 -0.2931 -0.4897 0.2345 0.2845 0.1828 0.2121 -0.2534 -0.1397 0.2448 0.3672 0.4172 -0.1966 0.4121 -0.2224 -0.2155 0.1793 0.3621 0.1983 -0.2621 0.3655 -0.3034 0.2914 -0.2845 -0.2328 -0.2069 -0.1190 0.3207 0.3897 -0.2603 -0.2586 0.2138 -0.5155 -0.5379 -0.2155 -0.3241 -0.3690 0.4534 -0.2586 -0.4069 -0.2276 0.1448 -0.1897 -0.2328 -0.1534 -0.2207 -0.4034 -0.2483 0.4259 0.4103 0.2000 0.2741 0.1638 0.2621 -0.2931 -0.2500 -0.1879 -0.2810 0.2155 0.3121 0.3052 0.1534 -0.4103 0.2724 -0.3793 0.2914 -0.1672 -0.3190 -0.2983 -0.4034 -0.3741 0.2328 -0.2310 0.2672 0.1724 0.2138 -0.1466 0.3138 0.2862 0.3328 -0.2534 0.3138 0.2672 -0.2914 -0.2276 -0.1345 0.1552 -0.3138 -0.1948 -0.2345 0.1845 -0.3310 0.2362 0.2517 -0.1138 0.2483 -0.2397 0.3259 -0.2276 0.3483 -0.3224 0.3293 0.3672 0.2138 0.3052 -0.2948 0.2328 -0.2707 0.3569 0.2448 -0.2966 0.2483 0.1724 -0.2586 -0.1879 0.2517 0.1621 -0.3448 -0.2741 -0.2414 -0.1828 -0.2034 -0.3034 -0.2517 0.3931 -0.1879 -0.2190 -0.2069 0.3293 -0.2897 -0.1103 -0.2500 -0.3707 0.3655 -0.2948 0.2414 -0.3845 0.1724 0.2483 -0.1638 0.2414 -0.1690 0.3690 0.2862 -0.2276 0.1897 0.1983 -0.2483 -0.1914 -0.3966 0.1862 0.4017 0.2362 0.2345 0.2966 -0.2914 -0.2914 0.2362 0.2621 -0.1931 -0.4414 0.3948 -0.2655 -0.3741 -0.1586 0.1897 -0.4569 -0.2017 -0.2534 0.4603 0.3276 0.4241 -0.3293 -0.2017 0.2207 0.2586 0.2017 -0.3017 0.2914 -0.2983 -0.2534 0.1897 -0.1966 0.4138 -0.3172 -0.1431 -0.3138 -0.2155 -0.1638 -0.2828 -0.1983 0.1621 0.1517 0.2759 -0.2155 -0.2310 -0.1759 0.2224 -0.1983 -0.2241 0.3845 -0.2655 0.2207 0.1397 0.3034 0.3138 0.1655 0.3017 -0.3207 0.2638 0.3569 0.2672 0.2103 0.1707 0.2224 -0.1845 -0.1759 0.2362 0.3310 0.4517 -0.2069 -0.4328 0.3052 -0.1707 0.3345 0.1966 0.3724 -0.1845 -0.2362 0.1845 -0.2207 0.1948 0.2621 -0.3259 0.5293 -0.1793 0.2052 -0.2052 -0.2000 0.1948 0.2621 -0.3690 -0.2121 0.3914 0.3138 -0.4603 0.2259 0.2586 0.3862 0.4086 0.3534 0.4207 -0.1690 0.2155 0.2052 0.1448 0.2241 -0.2224 -0.3793 0.3862 0.2500 0.3862 0.4069 0.2552 -0.3621 0.2414 0.2879 -0.3483 -0.2931 0.1759 0.2190 0.4466 0.3172 0.2155 0.3155 0.1276 0.2638 0.2517 0.3741 -0.2328 0.2810 -0.1983 -0.1983 0.2483 -0.2948 0.3879 -0.2655 -0.2621 -0.2155 0.2052 0.2672 0.3103 -0.2241 -0.1931 0.2224 0.2655 -0.3241 0.2776 -0.2655 0.5414 -0.2138 0.2190 -0.2879 0.3190 -0.4155 0.1414 -0.3741 -0.3310 0.3793 -0.3552 0.2534 -0.3310 -0.3534 -0.2828 -0.3569 -0.1828 -0.3483 0.3379 0.3034 -0.3086 0.3121 0.2879 -0.2966 0.2017 0.3397 0.2345 0.2569 0.2655 0.1707 0.1500 0.2621 -0.2931 0.1655 -0.5328 0.2069 0.2207 0.2534 -0.2828 0.2776 0.2621 0.4052 0.3483 -0.5069 -0.1534 0.4397 -0.3121 -0.2224 0.2534 0.1414 -0.2845 -0.1948 -0.3052 -0.2845 -0.2345 0.1517 0.2345 -0.3172 -0.2241 -0.3190 -0.2310 -0.2379 -0.1931 0.2672 -0.2569 0.3569 0.3448 -0.2259 0.1845 0.2983 -0.3345 0.4345 -0.1983 0.2914 -0.2586 0.3241 -0.2276 0.3448 -0.1414 0.3276 -0.3000 -0.3897 -0.4328 0.5328 -0.1448 -0.1828 -0.2828 -0.2948 0.2621 0.2155 0.3879 -0.2552 -0.1983 -0.2672 -0.3552 0.1328 -0.2328 -0.2414 -0.3328 -0.1569 0.2241 -0.3069 -0.2741 -0.2793 0.2069 -0.2672 0.2603 -0.3966 0.4569 -0.2448 0.2931 -0.2086 0.3086 0.3259 0.4328 0.3362 0.4190 0.2534 0.2103 -0.1724 -0.2000 0.1897 0.2569 0.2103 -0.3069 -0.1845 0.4172 0.2879 -0.2310 -0.3483 0.1776 -0.2328 -0.3017 -0.1586 -0.3086 -0.2000 -0.2224 -0.4362 0.2328 0.2448 0.3569 0.2517 -0.3397 -0.3466 -0.1690 -0.2517 -0.1914 -0.3190 -0.2190 -0.2276 -0.4310 -0.3707 0.1810 0.3121 -0.3328 -0.2069 0.1397 0.2879 -0.1707 0.2224 0.2310 -0.1966 0.3690 0.2638 0.3914 0.1638 -0.2966 -0.1293 0.2190 0.1983 0.1931 -0.1552 -0.2879 0.1862 -0.2000 -0.3017 -0.2448 0.3414 0.3224 -0.2672 0.2190 0.4621 0.2672 0.2224 0.2690 -0.2397 -0.2586 0.1603 0.4379 0.2052 -0.4552 -0.2690 -0.2362 0.1638 -0.3914 0.2759 0.3207 -0.3138 0.2207 0.3310 0.2759 -0.3034 0.1345 0.4310 0.2241 -0.2448 0.2828 -0.2845 -0.2259 0.3638 -0.1897 0.1966 0.3517 -0.1879 0.0983 0.5517 0.4086 0.3603 0.3534 0.3000 -0.4241 -0.2810 -0.4586 -0.2328 -0.2276 0.4776 -0.3483 -0.3224 0.2672 -0.2328 -0.3276 0.4500 0.2017 0.5897 0.3069 -0.1983 -0.1862 -0.1828 -0.1897 -0.2276 0.2948 0.1690 0.2776 0.2724 0.2190 0.3207 0.2621 -0.2310 -0.1690 -0.1897 0.1741 0.3362 -0.2103 0.3828 0.2138 -0.1793 -0.2500 0.3362 0.2690 0.1948 0.2052 0.1862 0.4914 0.1845 -0.1672 -0.3379 -0.2586 0.2483 -0.3155 -0.2862 0.4069 0.2328 -0.2534 0.2086 0.2672 0.2879 -0.2362 -0.1862 0.3379 -0.2569 -0.1879 0.2569 0.4741 0.3569 0.2172 0.2017 0.1983 -0.4328 0.2672 0.3086 0.1500 -0.2931 0.2534 0.3914 0.4328 -0.2534 -0.1534 -0.2672 0.2931 -0.2138 -0.2586 0.3517 0.2103 -0.2776 -0.2500 0.1397 0.5328 0.2707 -0.1931 0.1534 -0.3155 -0.1862 0.2672 -0.5466 -0.1621 0.3172 0.3034 -0.3741 -0.3931 -0.2672 0.2276 0.3845 0.2534 -0.2897 -0.2983 -0.1983 -0.3276 -0.2483 -0.4603 -0.2879 -0.1897 -0.3017 -0.2793 -0.3345 -0.2569 0.2414 -0.1655 0.2310 -0.2534 0.1724 0.1879 -0.2931 -0.3052 0.2741 0.3345 0.1362 -0.2672 0.2276 -0.4862 0.3052 -0.1983 0.1828 -0.2466 0.3776 0.3517 -0.1534 -0.1276 0.3000 -0.2707 -0.2310 -0.1931 -0.2466 0.2603 0.1810 -0.1000 0.2034 -0.3034 -0.3724 -0.2793 0.1552 -0.2414 -0.2293 0.4586 -0.2707 -0.2052 -0.2328 -0.3362 0.3603 -0.3241 0.2241 -0.4983 -0.2328 -0.2034 0.2690 0.4241 -0.1948 0.3897 -0.3603 0.2534 0.2897 0.2741 0.2069 0.2672 0.2190 -0.3793 -0.2534 0.1810 -0.2276 0.2534 0.3069 -0.2948 0.1448 0.1655 -0.4190 -0.3224 -0.3897 -0.2810 -0.2259 0.2586 0.2707 -0.2983 0.3655 0.4052 0.4690 -0.2224 -0.2948 -0.2948 0.4259 0.2276 0.2379 -0.2069 -0.3448 -0.2086 0.4638 0.2069 -0.2638 -0.5379 -0.2241 0.3052 -0.2034 0.2017 -0.2448 0.2500 0.3569 0.2707 -0.2052 -0.4172 -0.2983 -0.1707 0.2690 -0.3672 -0.2879 0.2672 -0.2138 0.1983" HIT_INDICES="31 46 61 63 73 82 94 95 104 123" ES_PROFILE="-0.1672 -0.1879 -0.2086 -0.1172 -0.0948 -0.0638 -0.0586 0.0414 0.0724 0.0172" RANK_AT_ES="60.0000" RANK_SCORE_AT_ES="0.7600"/>
  <DTG RANKED_LIST="SexDevelopmentGenesPRL_remapped.rnk" TEMPLATE="na_as_pre_ranked" GENESET="gene_sets.gmt#HP_SMALL_FOR_GESTATIONAL_AGE" ES="-0.2703" NES="-1.1642" NP="0.2602" FDR="0.7324" FWER="1.0000" CHIP="ftp.broadinstitute.org://pub/gsea/annotations_versioned/Human_Gene_Symbol_with_Remapping_MSigDB.v7.5.1.chip" RND_ES="-0.1081 -0.2270 0.1838 0.1532 -0.2378 0.2649 0.1315 0.4090 0.3081 0.2559 -0.1514 0.2432 -0.3027 0.1730 -0.2739 0.2252 0.2541 0.2360 0.3874 -0.3730 -0.2090 -0.2541 -0.2324 -0.1495 -0.1730 0.2072 -0.1261 -0.1838 -0.1964 -0.2468 -0.1766 -0.1964 -0.2847 -0.2523 -0.1982 -0.2234 0.2180 -0.3171 0.2505 0.2883 -0.2955 0.2288 -0.1640 -0.3243 0.2000 -0.1712 -0.2324 -0.1694 0.1225 0.2901 -0.1802 -0.1369 0.1550 0.2180 0.2829 -0.1514 -0.2703 -0.1586 -0.2324 0.1748 0.1910 0.2883 -0.1532 -0.1459 0.2721 0.1586 0.4234 -0.4000 0.1477 0.1189 0.1387 -0.2234 0.2036 0.2432 -0.1477 0.1495 0.1405 0.1874 -0.2216 0.2631 -0.2937 -0.2288 0.1910 0.2667 0.2270 0.1640 0.2270 -0.4396 -0.1640 -0.1081 -0.2072 0.2523 -0.1387 0.1622 0.1694 -0.2000 -0.1171 0.3243 -0.4450 0.2829 -0.1550 -0.2072 0.2559 -0.1622 0.1477 -0.2505 -0.4559 0.2036 0.4054 0.2180 0.2090 0.2378 -0.1604 -0.3514 0.1315 -0.2901 -0.2234 0.3369 0.2505 -0.2991 0.1892 -0.1261 -0.3622 0.3333 -0.1477 -0.2739 -0.1243 0.2198 -0.1550 0.1928 -0.1982 0.2595 0.2054 0.2018 0.2414 -0.2324 0.1802 -0.3802 0.2613 -0.4018 -0.3459 -0.1622 0.2324 0.2667 0.2649 -0.1243 -0.3676 0.2090 -0.3568 0.2577 -0.2306 -0.2306 -0.1766 0.2072 -0.1423 0.2306 0.1712 -0.1315 0.3297 0.1676 0.2721 0.2613 0.3568 -0.2090 -0.2631 0.2108 0.2180 0.3225 0.3225 0.1315 0.4270 0.1910 -0.1784 0.2126 0.1874 0.1784 0.3081 -0.1658 0.2883 -0.1514 0.1712 0.2342 -0.2613 -0.2937 0.3604 -0.3333 0.3225 -0.1910 -0.1874 0.2613 -0.2649 0.3297 0.4108 -0.3117 -0.3117 -0.2775 -0.2162 0.1279 -0.2541 -0.2162 0.3135 -0.1766 -0.2000 -0.2396 0.1784 -0.2342 -0.2432 -0.1640 0.1802 0.1784 0.2090 -0.1838 0.1640 0.2505 0.2252 -0.2919 0.2793 -0.1189 0.1802 -0.3856 0.1802 0.1820 0.2126 0.1441 0.1784 0.3586 -0.1928 0.1820 -0.2757 -0.2649 0.1928 0.4216 -0.2054 -0.2631 0.2018 -0.1387 0.1676 0.3712 0.1532 0.4216 -0.2541 -0.2541 -0.2216 0.3369 0.1820 -0.1640 0.2793 -0.2000 0.2973 -0.2613 0.3964 0.3712 -0.2072 0.1964 0.3153 0.1982 0.1856 -0.2613 0.2090 -0.1514 -0.2631 0.2162 -0.2360 0.2018 -0.2847 0.1279 0.1514 -0.2432 -0.2342 -0.3135 0.1892 -0.2649 -0.2180 0.1982 0.1856 0.3261 0.1495 0.3045 0.2414 -0.1387 0.2090 -0.2198 0.3730 -0.2577 -0.2126 -0.2396 0.1856 0.2541 0.2126 0.1838 0.1658 -0.2108 0.1676 0.1766 -0.1459 0.2342 -0.1946 0.2054 -0.1748 -0.3135 0.2739 -0.2306 0.1622 -0.1856 0.3009 -0.2018 0.3874 -0.2468 -0.2288 0.2991 -0.1423 0.2180 -0.2054 -0.2486 -0.2667 -0.1802 0.1784 -0.2306 -0.1640 0.1369 0.2342 0.2108 -0.1333 -0.2450 0.1874 0.4234 -0.1892 -0.2649 0.1459 -0.2919 0.1712 -0.2811 0.2649 -0.2595 0.1333 -0.2541 0.2577 -0.2342 -0.3189 0.1369 0.1784 0.1892 -0.2468 -0.2288 -0.1586 -0.1910 0.1802 0.2955 -0.2234 -0.1820 0.1351 -0.2523 0.2342 0.1766 -0.2000 0.2234 0.2523 0.2973 0.2090 0.4793 -0.2018 -0.2991 0.2288 0.3045 0.3261 0.2955 0.2667 -0.3387 0.2595 0.2216 0.1225 0.3045 -0.3694 0.2054 -0.4396 -0.2432 0.2793 -0.1712 -0.3027 0.2541 0.1604 0.1622 0.2757 -0.2649 0.1063 -0.2072 0.3027 0.1135 -0.2505 0.2126 -0.2595 -0.2324 0.1892 0.2216 0.2090 -0.2505 0.2180 0.2342 0.2649 -0.2072 -0.3477 0.2793 0.4018 0.2144 0.1676 -0.1964 -0.2054 -0.2252 0.1802 -0.1568 -0.2739 -0.2252 0.1279 -0.3207 0.2054 0.3532 0.2036 -0.1423 -0.3982 0.1784 0.2360 -0.2865 0.2523 -0.1532 -0.1495 -0.2649 -0.1928 0.2162 0.2342 0.1676 -0.2649 0.1802 0.3982 -0.2631 -0.2739 -0.2432 0.1658 -0.2234 -0.1586 0.2775 -0.2847 -0.3982 -0.3495 -0.1766 0.2198 0.2000 0.2523 0.2162 -0.3423 0.1676 -0.1315 0.1586 0.2180 0.2685 -0.1712 -0.1910 0.2847 -0.1477 0.2595 -0.3405 0.1982 0.1658 0.2018 0.2072 -0.2090 -0.3261 -0.2000 -0.2090 -0.1135 0.1766 0.1387 -0.1838 0.3730 0.3514 0.3622 0.1604 -0.1982 0.3604 -0.1928 0.2108 -0.1730 -0.3928 -0.3081 0.2378 -0.2577 0.1856 -0.1351 0.3387 0.3189 0.1802 0.1766 0.1550 -0.2703 0.1333 0.3135 0.1477 -0.2018 -0.3225 0.2198 -0.2486 0.2054 -0.2739 -0.1532 -0.2937 0.2486 -0.1802 0.1856 0.1982 0.2613 0.2090 0.1532 0.1964 -0.2450 0.1387 -0.3171 -0.1423 -0.4270 0.2144 -0.2450 0.2252 0.1730 -0.1550 -0.4685 0.1658 -0.4757 -0.2865 -0.5045 -0.2162 0.1477 0.3171 0.2054 -0.2414 0.2072 0.1441 -0.2072 -0.2036 -0.2559 -0.2054 0.2829 0.2180 -0.1748 -0.3279 0.1982 0.2162 0.2306 -0.2450 0.1622 0.2811 -0.2360 0.2829 0.1892 0.2793 -0.2360 -0.3171 -0.2937 -0.1459 -0.1586 0.1784 0.3495 0.2432 -0.2577 0.3351 -0.1856 0.1622 -0.1477 -0.2126 0.1730 -0.3099 0.2000 0.2000 -0.1261 -0.1459 -0.2252 -0.3495 -0.2054 0.1315 -0.2000 -0.1982 0.3279 -0.1676 -0.2883 0.1712 0.1459 0.2829 -0.2270 -0.1820 0.1459 -0.2811 0.2450 -0.1802 0.2072 0.1063 -0.3387 0.3351 -0.3405 -0.2306 0.2559 -0.2162 0.3405 0.2216 -0.2468 -0.1261 0.1369 -0.2703 -0.2955 0.2270 -0.1766 -0.2595 0.2018 0.1351 0.1946 -0.2739 0.3099 -0.3297 0.2793 0.1586 -0.1676 0.2559 0.2306 0.1676 -0.1640 0.2649 0.2306 -0.2649 -0.1892 0.2018 0.1694 0.1802 -0.3748 -0.1550 0.1405 0.1387 -0.1946 0.2180 -0.2793 0.3622 0.1207 0.1712 0.1405 -0.2937 0.2829 0.2018 0.2342 0.2577 0.2468 -0.1766 -0.1964 -0.1982 -0.2991 0.1892 -0.2901 0.2126 -0.3243 -0.4613 -0.2180 0.1658 -0.1514 0.1622 -0.2432 -0.1243 -0.1441 0.1532 -0.1946 0.2252 -0.1171 -0.2847 -0.1928 0.3514 0.3027 0.1189 -0.1063 0.2108 0.2288 -0.2144 -0.1640 -0.2396 0.2559 -0.2216 -0.2252 0.2378 0.2775 -0.1459 0.2739 0.2865 -0.1748 0.2450 0.2595 0.2414 -0.1297 0.1892 0.2829 -0.3387 -0.1838 0.2108 0.2108 -0.1261 -0.1910 -0.2432 0.2216 -0.2991 -0.3946 -0.1712 0.2775 -0.1910 0.2252 -0.1748 0.2180 0.4000 0.3189 -0.4721 0.2036 0.2793 0.2090 -0.1279 0.1820 -0.1856 0.2108 -0.2595 0.0991 -0.1514 0.1514 -0.1928 -0.1820 0.2414 -0.1459 0.2955 0.1135 0.2072 0.1694 0.2613 0.2667 -0.2541 0.2991 -0.5171 -0.2306 -0.2721 -0.2613 0.2108 -0.2613 0.2721 -0.1874 0.1171 0.2072 0.2811 0.1676 -0.1279 -0.3297 0.1946 -0.1369 0.2649 -0.2793 -0.1658 0.2505 0.2703 -0.2685 -0.2631 0.1766 -0.2541 -0.3135 -0.3730 -0.2162 -0.2234 -0.2126 -0.2559 0.3820 -0.1459 -0.3568 0.1351 -0.2685 -0.3081 -0.2252 0.1459 -0.2090 0.2847 0.2306 -0.1820 0.1838 -0.3369 0.1766 0.2685 0.2829 -0.2234 -0.2649 0.3586 0.2414 -0.2144 0.1351 0.1982 -0.2216 0.2216 -0.1586 -0.1477 0.2523 -0.2613 -0.1820 -0.3802 -0.2036 0.3261 0.2937 -0.3099 0.2811 0.1514 -0.1928 -0.1748 -0.1514 -0.1766 -0.1982 0.1351 0.1766 -0.2342 0.2757 -0.1892 -0.2919 -0.1405 -0.2901 0.1459 0.2324 -0.2396 0.1568 0.2036 0.2180 -0.2288 -0.2144 -0.1766 -0.1369 -0.2883 0.3027 -0.1477 -0.1405 -0.3297 -0.1586 -0.3225 -0.1694 0.3586 -0.4955 -0.2378 -0.4631 -0.4432 -0.1964 -0.1694 -0.1405 0.1838 0.1712 -0.2108 0.1351 -0.3387 -0.1784 -0.2000 -0.2847 -0.2108 0.4288 0.1820 0.2505 -0.2234 0.2883 -0.2432 -0.1369 0.3658 0.2937 -0.1676 0.2072 0.4108 -0.2144 -0.1243 0.1405 0.2450 0.3117 0.3604 -0.1892 0.2631 0.3532 0.1315 0.2378 0.2090 -0.1387 -0.1856 0.2018 -0.1351 -0.3135 0.1784 -0.2973 -0.2072 -0.1441 -0.1640 -0.2270 -0.2396 -0.2450 -0.1514 -0.1604 -0.1784 0.1351 0.1820 -0.2216 0.1532 0.1459 0.1910 0.1514 -0.2721 0.2072 -0.2342 0.1964 -0.3640 -0.1784 0.3279 0.3099 0.1748 0.2703 0.2252 0.1928 0.2342 0.2324 -0.2829 0.1874 0.1189 0.1676 0.1495 -0.1243 0.1622 0.2018 -0.1820 -0.4342 0.2613 0.1207 0.1676 0.1135 -0.2216 -0.1441 -0.1838 -0.1550 0.1676 -0.2919 -0.2198 0.2162 -0.2396 -0.3171 0.1712 0.2450 0.3676 0.3081 0.2198 -0.1586 -0.2703 0.2829 -0.2847 0.2090 -0.3081 -0.1532 0.1694 0.1532 -0.3495 0.2360 -0.1477 -0.1838 0.1477 -0.3333 0.1946 0.2559 0.1910 0.2847 -0.3568 -0.1604 0.1766 0.1730 0.1676 0.3315 0.2108 -0.2396 0.2270 0.2144 0.2432 0.1640 0.2685 -0.2018 0.1514 0.2162 -0.1820 -0.2739 -0.1712 -0.2757 0.1640 -0.1910 0.2721 0.3243 -0.1586 -0.2757 -0.1982 -0.1712 -0.1550 -0.1676 0.2613 0.2613 -0.1640 -0.2829 0.2721 0.1351 -0.1712 -0.1441 0.1189 -0.2811 -0.1730" HIT_INDICES="30 33 36 38 40 42 63 69 74 89 96 101 108 110 116" ES_PROFILE="-0.2036 -0.1550 -0.1063 -0.0486 0.0090 0.0667 -0.0468 -0.0252 0.0054 -0.0541 -0.0414 -0.0108 0.0018 0.0595 0.0811" RANK_AT_ES="29.0000" RANK_SCORE_AT_ES="7.6900"/>
  <DTG RANKED_LIST="SexDevelopmentGenesPRL_remapped.rnk" TEMPLATE="na_as_pre_ranked" GENESET="gene_sets.gmt#HP_PREAXIAL_POLYDACTYLY" ES="-0.2895" NES="-1.1563" NP="0.2740" FDR="0.7473" FWER="1.0000" CHIP="ftp.broadinstitute.org://pub/gsea/annotations_versioned/Human_Gene_Symbol_with_Remapping_MSigDB.v7.5.1.chip" RND_ES="0.1930 -0.1886 0.1667 0.1579 0.3070 0.2544 0.1974 -0.1623 -0.2193 0.2939 -0.2061 0.2105 -0.1447 0.2544 -0.3246 -0.2368 -0.2149 0.1798 -0.2500 -0.2544 0.1711 0.3158 -0.1754 0.2807 0.2193 0.2763 0.1886 0.2412 -0.1360 -0.1842 0.3640 0.1667 -0.3333 0.2675 0.2105 0.2456 -0.2807 -0.2544 -0.3509 -0.1754 0.2105 0.5351 0.3860 -0.1184 0.2544 0.1930 -0.1974 -0.1711 0.2149 0.1930 0.1842 0.2018 -0.2544 -0.2193 -0.2325 0.2368 -0.2675 0.1886 0.1623 0.2237 0.1930 -0.2895 0.1535 0.2018 -0.2325 -0.3684 0.2061 0.2368 -0.3070 -0.2588 -0.1623 0.2325 0.3158 0.2982 0.2105 0.1316 0.1886 0.2851 0.3816 -0.2500 0.1535 -0.2368 0.1886 0.1711 -0.2368 0.2105 -0.2456 -0.2105 0.2325 0.1754 -0.2018 -0.3026 -0.1711 0.2456 -0.2939 0.1623 -0.2807 -0.1535 0.1842 0.3202 -0.2412 0.1974 0.2368 0.2149 0.2500 0.1711 0.3816 0.1579 -0.1886 -0.2325 -0.2456 -0.4211 0.3509 0.2807 -0.3026 0.2412 -0.3158 0.2456 -0.2719 -0.3289 0.2368 0.4912 0.1623 -0.1930 0.3509 -0.2061 -0.3158 0.2500 -0.1491 -0.2719 -0.2281 -0.3070 -0.1667 0.1798 -0.2588 -0.1228 0.3465 0.3114 0.3246 -0.2851 0.2018 -0.2061 0.2105 -0.2632 -0.1579 0.1886 -0.2719 0.1404 0.2544 0.1798 -0.1930 0.1535 -0.1228 0.3991 0.2456 -0.2544 -0.1579 -0.1798 -0.1842 0.1711 -0.3070 0.1886 -0.2807 -0.3377 -0.3114 -0.3202 0.1535 -0.3246 -0.3070 -0.2237 0.1404 0.1930 0.2061 0.1974 -0.1842 0.1974 0.1974 -0.2149 -0.2325 -0.1798 -0.2412 -0.2456 0.1711 -0.1667 -0.2061 0.1974 -0.3465 0.5175 0.2675 0.4825 -0.3509 0.3377 -0.2675 0.3070 0.1886 -0.3947 0.2763 -0.1491 0.4342 -0.2325 0.1754 0.2105 -0.3553 -0.4298 -0.4079 -0.2325 -0.1491 -0.1491 0.1667 0.3684 -0.2281 -0.1974 0.2982 -0.2456 0.2412 -0.3772 0.2982 -0.2807 0.2456 0.1798 -0.1711 0.2061 -0.2018 -0.1272 0.1886 0.3026 -0.3377 -0.3991 0.3070 0.2325 -0.2061 -0.2719 -0.1754 -0.1404 -0.1711 0.3904 0.1184 -0.3772 0.2588 -0.1930 0.1886 0.3465 0.2675 0.2982 0.2237 0.3596 -0.2237 0.2544 0.1711 -0.1930 -0.1711 0.1667 -0.3465 -0.3772 -0.2939 -0.2281 0.2105 -0.2895 -0.2193 -0.2939 -0.3684 -0.1579 -0.2763 -0.3158 -0.2939 0.1930 0.3158 -0.2456 -0.2018 0.1754 -0.3421 -0.1930 0.5044 0.2193 -0.2719 0.1404 -0.2061 0.2325 -0.1842 -0.2281 0.2632 0.1447 -0.1798 0.1974 0.2368 0.1623 -0.4518 -0.3070 0.2895 0.2281 0.2939 -0.3509 -0.4430 0.1667 0.2281 -0.2763 0.3465 0.2018 -0.3553 -0.1711 -0.1623 0.5965 0.2061 0.2851 0.3553 -0.2632 -0.1798 -0.4079 0.2281 -0.2456 -0.2939 -0.3377 -0.2061 -0.2325 -0.2105 0.3377 -0.1974 0.2763 0.1404 -0.2851 -0.1798 0.1930 0.2412 -0.2456 0.2632 -0.2588 0.1447 0.3772 -0.2544 -0.1798 0.2456 0.1754 0.1228 0.3333 -0.2675 -0.2105 -0.2500 -0.2193 -0.1930 0.2412 -0.1930 -0.1930 0.2544 0.1711 0.1842 -0.3596 0.2500 -0.3114 0.2500 -0.2105 -0.3026 -0.3377 0.2412 0.1798 0.4211 -0.3246 -0.1667 -0.3860 -0.2193 0.1798 0.1974 0.3377 -0.3421 -0.1711 0.3202 0.1667 0.1360 -0.3816 0.2851 -0.3991 -0.1754 -0.4123 -0.2368 0.2719 -0.2675 -0.2105 -0.3377 -0.3509 -0.2105 -0.3114 -0.2851 -0.2281 -0.2193 -0.1798 0.3377 -0.2368 -0.2588 0.3289 0.3289 -0.2149 0.2982 0.2105 0.2018 0.1974 0.1974 -0.3904 -0.3421 0.3553 -0.2500 0.2237 0.1272 0.1974 0.2237 0.2412 0.0877 -0.1974 0.1798 0.2105 0.1491 0.1886 -0.2851 0.2500 -0.3509 0.1711 0.3860 -0.1667 -0.3114 -0.2939 -0.1579 0.3421 0.2281 -0.4386 -0.2412 0.3202 0.2105 0.2237 0.2368 -0.3377 -0.1623 0.2675 -0.1798 0.3728 0.2412 -0.3553 -0.1886 0.3772 -0.2281 0.2193 -0.3728 0.2105 0.1140 0.2061 0.1842 -0.1667 -0.2193 0.1623 -0.2149 -0.3289 0.2193 -0.2193 0.3026 -0.2588 0.1360 0.2368 0.1974 0.2544 -0.3158 0.2588 -0.1754 -0.2851 0.3158 -0.1623 0.2588 -0.1842 0.3289 -0.2368 -0.2807 0.1667 0.2456 0.2500 -0.2281 0.2632 -0.3070 0.3202 -0.2763 0.1579 0.2193 -0.2368 -0.2544 0.4035 0.1798 0.1754 -0.2412 -0.2719 0.2544 0.1798 -0.2281 0.1930 0.1667 0.1842 0.3904 -0.1667 -0.3596 -0.2061 0.2588 0.3289 -0.3509 0.1491 -0.1623 -0.2237 0.2061 0.2281 -0.2807 -0.2544 -0.1579 0.1316 0.1447 0.2544 0.1754 0.2544 0.2851 -0.2807 -0.2807 0.2412 -0.3684 -0.2149 -0.3421 -0.1491 0.4211 -0.2544 0.1974 -0.1535 -0.1754 0.2368 0.1974 -0.1667 0.2061 0.2412 0.3026 0.2807 0.3728 0.2588 -0.3465 -0.1886 0.2061 0.3289 0.2325 0.3640 0.2325 -0.2588 -0.2895 -0.3158 -0.1974 -0.2675 0.1974 0.3114 -0.1842 0.3026 -0.2544 0.2675 0.2456 0.2325 -0.2061 -0.1623 0.3904 0.2939 0.2982 -0.1623 -0.1579 0.2105 0.2675 -0.3596 0.2763 -0.2149 0.1579 0.2281 0.2061 -0.2719 0.1754 -0.1842 -0.2588 0.3684 -0.1798 0.1754 -0.1886 0.2982 0.2061 -0.2193 -0.2939 -0.2895 -0.3289 -0.3114 0.3421 -0.2719 0.3509 -0.2193 -0.3158 0.1974 0.1930 0.1447 0.2325 0.2237 -0.1886 -0.1974 0.3026 -0.2281 -0.2018 -0.3684 -0.2325 0.1798 0.2325 -0.3289 -0.1535 -0.3026 0.1754 -0.1974 0.2939 -0.3465 -0.3421 0.3158 -0.2632 0.2193 0.2193 0.4386 -0.3333 0.1535 0.2544 0.1711 -0.2237 -0.2325 0.2412 -0.3202 0.1754 -0.2018 0.3114 -0.2851 0.2456 0.2018 0.2149 -0.1579 0.2719 0.2807 0.1447 -0.3596 0.2281 0.2325 -0.1798 -0.3860 0.2763 -0.1886 -0.3772 0.1711 0.3377 0.3026 -0.1886 -0.2500 0.2807 -0.1798 0.3553 0.2500 -0.1754 -0.2368 -0.1623 0.1535 0.2675 -0.3421 -0.2193 -0.1886 -0.3070 -0.3509 -0.2018 -0.3289 -0.2149 -0.4167 -0.2193 -0.1535 0.2939 0.1447 0.2368 -0.2851 0.2939 0.2237 -0.2456 0.2500 0.2895 0.2149 -0.2500 0.1623 -0.3553 0.2193 0.2763 0.3246 0.4167 -0.2500 -0.1711 0.2982 -0.1140 -0.3158 -0.1842 0.1535 -0.2149 -0.3640 -0.2412 0.1974 -0.2719 -0.2588 -0.2719 0.2105 0.1842 -0.2412 0.2500 0.2061 -0.1360 0.2719 0.3202 -0.3947 -0.2368 0.2105 0.1491 0.3333 -0.2018 0.2851 0.2018 -0.1842 -0.2149 0.4167 -0.2061 0.3202 0.3114 -0.1842 -0.2281 -0.3421 -0.2675 0.2018 0.1798 -0.1228 0.2061 -0.1754 -0.2939 0.1711 -0.3246 0.1667 0.2237 0.1842 0.2675 -0.1535 0.3684 -0.1754 -0.2895 -0.2807 -0.1754 0.3553 -0.4298 0.2105 -0.2456 -0.2807 0.1711 -0.1930 0.3421 0.1228 0.1360 -0.2105 -0.1535 -0.2719 0.2368 -0.2149 0.3553 0.2851 0.2368 0.2719 -0.1754 -0.1447 0.2061 -0.3553 0.2018 -0.2368 0.3465 0.2807 -0.2719 0.2851 -0.2149 0.4649 -0.2982 -0.2018 -0.3991 -0.3114 -0.2105 -0.1886 0.1711 0.1535 0.1053 -0.2807 -0.2061 -0.2939 -0.2588 0.1842 -0.2412 0.2237 -0.2588 0.2412 -0.2588 0.2895 0.3070 -0.3860 -0.3947 0.1974 0.2807 0.3026 -0.1579 -0.4079 0.3816 -0.2982 0.2412 0.1623 0.2588 0.4123 0.3509 0.2851 -0.1447 -0.1886 -0.2368 0.2149 0.3070 -0.1404 0.2412 -0.2018 0.3860 -0.2325 0.3026 -0.2281 -0.2456 0.2632 -0.2193 -0.2193 0.3947 -0.2675 0.1711 0.3202 0.3421 0.1930 0.2061 -0.2851 -0.1623 0.1930 -0.1886 0.2807 -0.2500 0.3640 0.3553 -0.1798 0.2061 0.1491 -0.1798 -0.2105 -0.2149 0.2895 0.2675 0.2018 0.1404 -0.3377 0.2982 -0.1360 0.1579 -0.1140 -0.1667 0.1754 0.2456 0.1974 0.2500 0.1886 0.1272 0.1974 -0.2500 0.2895 -0.2368 -0.3026 0.1842 -0.2061 -0.1667 0.1272 0.2368 -0.2061 -0.2412 -0.1053 -0.1667 0.2193 -0.1711 -0.2939 0.2763 0.2193 0.2895 0.1535 0.1842 0.3509 -0.3202 -0.1930 0.2719 0.2061 0.3114 0.3333 -0.2851 -0.3421 -0.2018 -0.2237 -0.3509 0.2895 -0.1272 -0.2632 -0.2632 -0.2412 -0.2061 0.1404 0.3772 -0.2105 -0.3728 -0.2018 0.5789 -0.4561 -0.2105 -0.1842 -0.2588 0.2193 0.2325 -0.2149 0.4605 -0.3246 0.3816 0.1930 0.2456 -0.2588 0.2895 0.2456 -0.1491 0.2675 -0.2632 -0.4342 0.3991 0.2588 -0.3377 0.2588 0.2061 -0.3553 -0.2061 -0.3202 0.1535 0.2281 -0.1447 -0.2544 -0.3509 -0.2281 -0.3465 0.1798 -0.2939 0.1535 -0.2281 -0.4211 0.2632 0.1491 0.1623 0.1535 -0.2325 0.2456 -0.1579 0.2149 -0.1667 -0.2895 -0.2237 -0.2368 -0.4254 0.2237 -0.2193 0.2939 0.2018 -0.2632 -0.3377 0.1667 0.2719 -0.3289 -0.2895 -0.1798 0.1535 -0.4956 -0.2325 0.2325 -0.1404 -0.2763 -0.3246 -0.1447 -0.1535 -0.3553 0.3158 -0.2237 -0.1272 -0.4737 -0.1798 -0.1623 0.2018 0.2807 0.1316 0.2456 0.2939 0.1930 -0.2500 -0.1930 -0.2719 0.2807 -0.1886 0.1974 0.1535 -0.2719" HIT_INDICES="3 37 54 59 60 61 75 79 88 97 104 106" ES_PROFILE="0.0570 -0.1491 -0.2061 -0.1579 -0.0746 0.0088 -0.0219 0.0351 0.0482 0.0614 0.0921 0.1667" RANK_AT_ES="53.0000" RANK_SCORE_AT_ES="1.5500"/>
  <DTG RANKED_LIST="SexDevelopmentGenesPRL_remapped.rnk" TEMPLATE="na_as_pre_ranked" GENESET="gene_sets.gmt#HP_ABNORMAL_UTERUS_MORPHOLOGY" ES="-0.2595" NES="-1.1561" NP="0.2566" FDR="0.7440" FWER="1.0000" CHIP="ftp.broadinstitute.org://pub/gsea/annotations_versioned/Human_Gene_Symbol_with_Remapping_MSigDB.v7.5.1.chip" RND_ES="0.2054 0.2793 0.2613 -0.2468 -0.2180 0.2000 0.1892 -0.1784 -0.1586 0.3063 0.2523 -0.2613 -0.1910 -0.2577 0.1459 -0.3802 -0.2216 0.2036 -0.2613 0.2270 -0.3153 -0.1315 -0.2360 0.1640 -0.2126 -0.2775 -0.2378 -0.3658 -0.2414 0.1964 -0.2126 -0.2432 -0.1532 0.1315 -0.1946 -0.1892 0.1532 0.2324 0.4126 0.2252 -0.2703 0.4090 0.2018 0.1892 0.2973 -0.1622 -0.2198 0.1820 -0.2324 0.2144 0.2414 0.1550 0.1838 0.2559 0.2144 0.2793 -0.1892 -0.2865 0.2018 -0.1622 0.2396 -0.1459 -0.2306 0.1820 0.4000 0.2486 -0.2306 -0.2468 0.2000 0.3514 -0.1820 0.3694 -0.2703 -0.0991 -0.2955 0.2234 0.3135 0.3946 0.1532 0.2396 -0.2270 0.1910 -0.1838 -0.3748 -0.2667 0.2523 0.2252 0.3568 -0.1586 -0.1081 -0.2180 -0.2829 -0.1189 0.2000 0.2108 0.1802 0.2613 0.1712 0.1225 0.2180 0.1640 0.1568 0.2793 0.1568 -0.1622 -0.1910 -0.3495 -0.1946 0.1658 -0.1928 0.1982 -0.2018 0.1207 -0.1514 -0.1189 -0.1550 -0.2505 0.1856 -0.2955 -0.1135 -0.1532 0.1387 -0.1333 0.2901 -0.2955 0.2559 -0.2090 -0.2234 0.1946 0.1874 0.3171 -0.2775 -0.3297 -0.1892 -0.1820 -0.2450 -0.1892 -0.1856 -0.3171 0.1640 0.2991 -0.1315 -0.1532 -0.1622 0.1892 0.1802 -0.2811 -0.3189 -0.2486 0.3027 -0.2000 0.2234 -0.2432 0.2577 -0.1441 -0.2541 -0.1405 0.1279 -0.2432 0.1820 -0.1856 -0.2342 -0.2991 0.4775 -0.2288 0.2955 -0.2036 -0.2378 -0.2144 0.3369 0.3423 0.2000 0.1622 -0.2523 0.1405 -0.2703 0.1171 -0.1045 0.2072 -0.2306 -0.1802 -0.2811 -0.2559 0.3477 -0.2288 0.2126 0.1640 -0.1658 0.3171 0.2126 -0.2595 0.2739 -0.1027 -0.1892 -0.2342 -0.1946 0.2216 0.2288 0.1622 -0.1874 0.2360 0.1297 -0.2072 -0.2342 0.2162 -0.2144 -0.1748 -0.1910 0.2144 0.2396 0.1532 -0.2000 0.2036 -0.2360 0.1748 0.3730 0.1784 -0.3766 -0.1297 -0.2486 -0.2973 0.1694 -0.3063 0.3586 -0.3586 -0.2126 -0.2559 0.3189 -0.2288 -0.1946 -0.2613 -0.2847 -0.2919 -0.1081 0.2000 -0.2667 0.2486 -0.2054 0.2306 -0.4234 0.2054 -0.1856 0.2432 -0.2270 -0.2919 -0.1748 0.1099 -0.1982 0.2252 0.1351 0.2450 -0.1766 0.1766 0.3423 0.1640 0.3171 0.1658 0.1802 0.2306 -0.3117 -0.3387 0.1712 -0.3387 0.2180 0.1333 -0.2342 0.2721 0.1514 0.1964 0.2703 0.1459 0.3171 -0.1099 -0.1784 0.2559 0.4072 -0.2234 -0.3315 -0.1369 0.1820 -0.2468 -0.1874 0.2432 0.1532 0.2486 -0.2360 0.1910 0.3622 0.3171 -0.2360 -0.1604 -0.1622 0.3532 0.3279 -0.3423 0.1351 -0.1928 0.1658 -0.2252 -0.1820 0.1964 0.3207 0.3748 0.2685 0.4054 -0.1766 -0.1856 0.2955 -0.2432 0.2450 -0.2162 -0.1604 0.1928 -0.1730 0.2306 0.1532 -0.2144 0.2739 0.1622 -0.2649 0.2378 0.1550 0.2649 -0.1622 0.2198 -0.2162 -0.2342 0.3153 -0.2613 -0.2306 0.1856 -0.2162 -0.3459 0.1802 -0.3081 -0.1748 0.1532 0.1405 -0.2198 0.1568 0.2631 0.2144 -0.2883 -0.2144 0.2559 0.3333 -0.2252 0.2901 -0.1333 -0.2793 0.2144 -0.1982 -0.1694 0.1784 -0.2288 -0.1441 0.2739 0.3423 -0.3514 0.1009 -0.3063 0.1405 0.2342 0.2360 0.2252 0.1964 0.1838 -0.2811 -0.2234 -0.1514 0.1351 0.1279 -0.2505 -0.2234 0.3604 0.1081 0.1694 -0.2324 0.2342 -0.1405 0.2468 -0.2991 0.3297 -0.1892 0.2306 -0.2378 0.3189 -0.2306 0.3243 0.1838 0.1243 -0.1802 0.1928 -0.1874 -0.2739 -0.2072 0.1622 -0.1568 0.1189 -0.2180 0.2973 0.2541 -0.2198 0.2414 -0.2757 0.2378 0.2342 0.2505 -0.2541 -0.1676 0.2649 0.2631 -0.3730 0.3568 -0.1622 -0.3117 0.2450 -0.3658 -0.2829 0.1766 0.3009 -0.1658 -0.2018 0.2144 -0.2216 -0.3027 -0.1586 -0.1838 -0.1622 -0.2018 0.1748 -0.3279 0.3369 -0.1748 -0.1784 -0.2577 0.3117 -0.2126 -0.3081 -0.1351 0.1495 0.2649 -0.3712 -0.2486 0.2613 -0.1874 0.3676 0.1622 0.1712 0.4018 0.1712 0.1423 0.1766 0.2541 -0.2180 -0.2721 0.1802 -0.1135 0.3189 0.1171 -0.1928 -0.2721 0.2649 0.2829 0.1369 -0.1766 -0.2180 0.3820 -0.3315 -0.2847 -0.2631 0.3279 0.4523 0.1261 -0.3027 -0.4342 0.3532 0.2703 0.2072 0.1802 0.1387 0.1694 0.3495 0.1928 0.2919 -0.2018 -0.1189 -0.2613 -0.2649 0.2000 0.3459 0.3333 -0.2342 0.1712 -0.1369 0.1315 -0.2703 0.2883 0.1802 -0.1892 0.2198 -0.1640 -0.2342 -0.2306 0.1910 -0.2703 0.3532 -0.2162 -0.2360 -0.2559 0.3027 -0.2685 0.1405 0.1676 -0.1315 -0.2270 -0.1387 -0.1892 -0.2036 -0.3045 0.1189 0.3351 0.2378 -0.2108 -0.1838 0.3243 0.2414 0.2631 -0.1532 -0.1982 0.1730 -0.2252 0.1423 -0.1315 -0.2180 -0.2919 0.1820 0.2883 -0.3369 0.4360 0.2829 -0.2108 -0.2090 0.1712 -0.1604 -0.3333 0.3532 0.1261 0.1712 0.3441 0.1568 -0.3243 0.3099 -0.1982 0.2505 0.2108 -0.2523 0.1694 -0.2108 0.2829 -0.2396 0.1550 0.2126 -0.2505 -0.2613 0.2505 -0.1405 -0.1910 -0.2739 0.2018 0.2342 0.2342 0.2036 -0.2018 0.2234 0.3261 -0.2523 -0.1550 -0.3117 0.2541 -0.2198 0.1423 0.2180 0.1892 -0.4775 0.2523 0.2450 0.1261 0.1351 -0.1802 -0.2360 -0.2306 0.2306 0.1351 -0.1874 -0.1640 0.2270 -0.4324 0.3207 0.3207 -0.3099 -0.2108 -0.2324 0.1802 -0.1063 -0.2162 -0.2162 -0.2306 0.2396 -0.3099 0.2775 0.2829 0.2541 0.1604 -0.2559 -0.1802 0.2793 0.1586 0.2811 -0.2216 -0.2216 -0.1694 0.2559 0.3351 -0.2883 0.2378 -0.2216 -0.2306 0.2468 0.2090 -0.1892 -0.2216 0.1586 0.3441 -0.1351 0.2054 0.1892 -0.1802 -0.2541 -0.1784 0.2342 -0.2072 0.2306 -0.2234 0.1279 0.1261 -0.2468 -0.2414 -0.2739 0.2631 0.2198 0.3640 0.2757 -0.2054 0.2324 -0.1405 0.1550 -0.2090 -0.1477 0.1712 -0.1604 -0.2865 0.1441 0.2270 0.3694 0.1766 0.2036 0.2775 -0.2270 -0.2505 0.2342 -0.2919 0.1856 -0.2432 0.1730 0.1622 0.1027 0.2505 0.1532 0.1568 -0.3568 0.1964 0.2955 -0.1730 0.3081 0.3045 -0.1712 -0.1333 0.1441 -0.3676 0.1568 -0.2000 -0.3153 0.1694 0.3477 0.1730 -0.4108 -0.1640 0.1459 -0.2324 -0.1387 -0.1874 -0.2523 -0.1820 -0.1459 -0.2252 -0.1676 -0.1694 -0.2486 0.3117 -0.3243 0.2505 -0.1441 -0.2414 -0.1658 -0.1153 -0.2505 0.1586 0.1820 -0.1712 -0.2613 0.2631 -0.2324 -0.1586 0.1946 0.2414 0.2306 0.2811 -0.1586 -0.1784 -0.1658 -0.2775 -0.1604 0.3225 0.2360 0.2541 0.2559 -0.1604 0.2523 0.2793 0.1550 0.3135 -0.2468 0.2144 -0.2126 0.1568 -0.1856 -0.2270 -0.2703 0.1982 -0.5405 -0.2667 -0.2486 0.2991 0.1946 -0.1063 -0.2252 0.2901 0.2234 -0.1532 -0.1982 0.2180 0.1766 -0.1640 -0.1514 -0.1802 -0.2721 -0.1586 0.1802 -0.2937 0.3351 0.2937 -0.2757 -0.1351 -0.1279 -0.2144 0.1171 0.3928 0.1982 -0.1604 0.2252 -0.1766 0.1135 -0.2793 -0.2523 -0.2342 -0.2252 0.1694 0.2378 -0.1586 -0.1405 0.2378 -0.3405 -0.3207 0.2595 -0.1730 -0.1387 0.2180 0.1748 0.2036 0.1712 0.4018 0.2090 -0.2090 -0.2036 -0.3171 0.3009 0.2721 0.2288 0.2090 -0.2342 0.4775 -0.1459 0.2090 -0.2054 -0.1315 -0.2577 0.2234 -0.1784 -0.1658 0.2288 0.1712 -0.1892 0.1225 -0.2180 -0.3441 0.2486 -0.2468 0.2342 -0.1910 0.1802 0.1730 -0.2144 0.2721 -0.1586 0.2090 -0.1477 0.2685 -0.2396 0.2018 0.1369 0.1766 0.2991 0.4162 0.1351 0.1820 0.1351 -0.3405 -0.1514 0.1982 -0.1712 -0.1604 0.1135 0.3820 -0.3658 -0.1964 -0.2360 0.2775 0.2216 -0.3207 0.2703 -0.2811 0.3982 -0.2306 0.1802 0.1946 -0.2432 0.2252 0.2414 -0.1279 0.3207 0.2144 -0.3928 0.2072 -0.2378 -0.1550 0.3045 0.1946 0.1928 -0.3045 0.2486 -0.1279 0.2270 0.2577 0.1658 -0.2198 0.1369 0.1622 -0.4703 0.2703 0.2378 0.3532 0.2036 0.1946 -0.1856 -0.1820 0.1477 0.1189 0.2595 -0.1802 0.2450 -0.1333 0.2595 0.2324 -0.2450 -0.2505 0.2649 0.2090 0.1604 0.2757 0.1856 -0.2126 -0.2775 -0.3459 -0.2072 0.2468 -0.3802 -0.2775 0.2541 -0.1766 -0.2252 0.1405 0.3568 0.2144 0.1892 0.2162 0.1658 0.4216 0.3189 0.2324 0.1351 0.1964 -0.1946 -0.1568 -0.1604 -0.2414 -0.2036 -0.2901 0.1856 -0.3171 -0.2577 0.1495 -0.1802 0.2180 0.2270 0.1604 -0.2739 -0.2018 -0.1820 -0.2667 0.1964 -0.1694 -0.3171 0.2703 0.3027 0.2955 -0.3405 0.5117 -0.2685 -0.1045 -0.1892 -0.2703 -0.2270 0.2595 -0.3532 -0.4090 -0.1928 0.2072 0.1622 -0.1225 0.2036 -0.1694 -0.2144 0.3117 -0.1874 -0.1369 -0.2018 -0.1495 -0.1928 -0.1874 0.1874 -0.1514 -0.2252 0.2036 0.1820 -0.1874 0.1712 -0.2955 0.3622 0.1477 -0.1640 0.2432 0.2847 0.1171 0.2162 -0.2162 0.3207 -0.1477 0.1225 0.1297" HIT_INDICES="14 20 37 54 57 58 59 60 73 79 94 106 109 117 120" ES_PROFILE="-0.0595 -0.0378 -0.1153 -0.1928 -0.1441 -0.0775 -0.0108 0.0559 0.0144 0.0360 -0.0234 -0.0559 -0.0072 -0.0036 0.0450" RANK_AT_ES="53.0000" RANK_SCORE_AT_ES="1.5500"/>
  <DTG RANKED_LIST="SexDevelopmentGenesPRL_remapped.rnk" TEMPLATE="na_as_pre_ranked" GENESET="gene_sets.gmt#GOBP_CELL_SURFACE_RECEPTOR_SIGNALING_PATHWAY_INVOLVED_IN_CELL_CELL_SIGNALING" ES="-0.2500" NES="-1.1496" NP="0.2692" FDR="0.7567" FWER="1.0000" CHIP="ftp.broadinstitute.org://pub/gsea/annotations_versioned/Human_Gene_Symbol_with_Remapping_MSigDB.v7.5.1.chip" RND_ES="0.1977 -0.1727 0.1318 -0.1466 -0.1648 0.2670 -0.2193 -0.2307 0.1841 -0.1193 0.2477 -0.2011 0.1534 -0.2091 -0.1591 -0.2398 0.1250 -0.2659 0.2614 0.1523 0.2511 -0.2352 0.1886 0.0966 -0.3057 0.3034 0.2011 0.2920 0.3250 0.2557 -0.2182 0.1693 -0.2091 -0.2057 0.1000 -0.1409 -0.2114 0.1568 0.1489 0.2011 0.2148 0.1557 -0.2227 -0.2864 0.2284 0.1227 0.2057 0.1841 0.1114 -0.2966 -0.3102 -0.2852 -0.1398 -0.2102 0.3341 -0.2909 0.2114 -0.1659 0.2443 0.2443 -0.1580 0.1557 0.2159 -0.1955 0.1193 0.1682 -0.1489 -0.2227 -0.1943 -0.1602 -0.1648 -0.1489 0.3307 -0.1864 0.1920 -0.1739 0.2193 -0.1761 0.1864 0.1886 0.2534 0.1648 0.2727 -0.1909 0.2375 0.0818 -0.2193 0.2057 -0.1875 -0.3114 -0.2523 0.3193 0.2261 -0.1909 0.2534 0.1818 -0.2466 0.1818 0.2091 0.1773 -0.2057 0.1250 0.2795 -0.1568 -0.2545 0.2580 0.1443 -0.2182 0.1670 0.2045 -0.1659 0.2023 -0.2568 -0.2943 -0.1386 -0.2045 0.1989 -0.1648 -0.1841 0.2739 0.2023 -0.2227 -0.2636 -0.1489 -0.4386 0.1477 0.1489 -0.2034 0.2068 -0.1909 -0.2193 0.1216 0.3761 -0.2727 -0.1227 0.2739 0.2545 0.1557 0.3114 0.1739 0.1545 0.2136 0.3102 0.1761 -0.2455 -0.2011 -0.2034 0.1761 0.1659 0.2227 0.1580 0.1636 0.2352 0.1705 -0.3330 -0.2023 -0.2239 -0.2182 -0.3398 0.1920 -0.2955 -0.1466 0.3557 0.2545 0.2568 0.3102 0.1818 0.2432 0.2420 0.1409 0.2409 -0.1182 -0.0977 0.1557 -0.1955 -0.1818 0.1170 0.2682 -0.1648 0.2750 -0.4500 0.2375 -0.2318 -0.1273 -0.1489 -0.2045 0.1114 -0.2364 -0.4205 -0.1659 0.2398 0.1523 0.1477 0.2557 -0.1864 0.1864 -0.1466 0.2648 0.2432 -0.1364 0.3307 -0.1386 0.2580 -0.3920 -0.3307 -0.2477 0.3318 -0.2000 0.2216 -0.2670 -0.2250 0.1807 -0.2205 -0.3455 -0.1602 0.1136 -0.2568 -0.2102 0.2182 0.3466 -0.1648 0.1466 0.1500 0.1648 -0.2125 0.1148 -0.1920 0.1125 0.1591 -0.3182 -0.2045 0.1739 -0.1795 -0.2125 0.1420 -0.1932 0.2011 0.2852 -0.1250 -0.2534 0.2284 0.1784 -0.1352 0.2295 0.2216 0.2352 -0.1943 -0.2784 0.1670 0.2682 -0.1591 0.2784 0.2795 0.2330 0.2466 0.1648 0.1364 -0.1864 0.1182 0.1761 0.1841 -0.2920 -0.2216 0.2352 0.2068 0.1170 -0.2375 0.1477 0.1455 -0.2511 0.2818 0.2466 -0.2011 0.1466 0.2011 -0.2500 -0.2432 -0.4205 0.1193 0.2875 0.1034 -0.1682 -0.3170 -0.1716 -0.4034 -0.1864 0.2682 -0.1716 0.1568 0.2375 -0.3114 -0.2011 -0.2057 0.1330 0.2205 -0.1875 0.2034 0.2125 0.2023 -0.2557 0.1193 -0.2034 -0.1955 0.1614 -0.2727 0.1955 0.1341 0.2250 0.1864 -0.2443 -0.3182 -0.3114 0.1614 0.2011 -0.2159 -0.1386 0.2977 -0.4136 0.1659 -0.2466 -0.2614 -0.2568 -0.2125 -0.1239 -0.1511 0.3148 0.2557 0.2239 0.2057 -0.1693 -0.1841 -0.1420 0.3182 -0.1091 -0.1920 0.1534 0.2375 0.2080 -0.1830 0.2330 -0.2636 -0.3091 0.2489 0.1398 -0.2114 0.1500 -0.2580 -0.2341 -0.1602 0.2170 0.2330 0.1886 -0.2284 -0.2125 -0.1909 0.3114 -0.2136 -0.2080 0.3193 -0.1693 0.2705 -0.1648 -0.2341 -0.1670 0.1511 0.1580 0.2205 -0.2455 0.1955 0.1148 0.2148 -0.1330 0.1943 -0.1580 -0.3034 0.1250 0.1432 -0.1739 -0.1420 -0.1125 0.2750 0.1920 -0.1545 -0.1659 0.3091 -0.1693 -0.1398 0.1659 -0.3295 0.2580 0.1580 -0.1705 -0.1920 -0.1989 0.1648 0.1750 0.2295 -0.3023 0.2193 -0.2284 0.2193 0.2659 -0.2284 0.1648 0.1705 0.1841 -0.1398 -0.1943 -0.2795 0.2250 0.2795 -0.2386 -0.2182 0.2500 0.2580 0.2375 0.1943 -0.2205 -0.2091 0.1557 0.4125 0.1920 -0.1636 0.2557 -0.1477 0.1330 0.1818 -0.0818 -0.1352 0.3545 0.2273 -0.1682 0.2750 -0.0909 0.1534 0.1739 -0.2466 0.2875 0.2511 0.1841 0.2239 -0.2682 -0.1784 -0.1773 0.1398 -0.1682 -0.2352 -0.1125 -0.2443 0.2420 0.3080 -0.1455 -0.1489 0.1966 -0.2250 -0.2648 -0.2750 -0.2580 0.2989 0.1534 -0.2955 0.2273 -0.4023 -0.1091 -0.1375 -0.2841 0.2636 0.3000 0.2500 -0.1409 -0.3102 0.2784 0.2045 -0.2250 -0.2830 -0.1500 0.2057 -0.4068 0.1318 0.3261 0.2511 -0.1727 -0.1386 0.1375 -0.2489 -0.1966 -0.2011 -0.1693 0.2943 -0.3523 -0.2216 0.1170 0.2023 0.2216 0.2545 -0.1682 -0.1909 -0.1170 0.2466 0.2023 0.1364 -0.2568 0.1466 0.1591 0.4011 -0.3273 0.4250 -0.1557 -0.1830 -0.1307 0.3193 0.2011 -0.1284 -0.2364 -0.1636 -0.2477 -0.2011 -0.2739 0.1898 0.2977 0.2318 0.1955 -0.1670 -0.2057 -0.3432 -0.2068 0.2000 0.3102 -0.3193 0.1989 -0.1409 0.1534 -0.2614 -0.2557 -0.1455 0.1545 0.2670 0.1670 -0.2318 -0.1500 -0.3352 0.2375 -0.1545 -0.2102 0.2841 -0.2716 0.2034 -0.2943 0.2114 -0.2136 -0.1352 -0.1943 -0.1239 -0.1375 0.2023 0.1682 -0.2466 0.1580 -0.1841 0.3080 -0.2409 -0.1841 0.1705 -0.2511 0.2318 0.2523 -0.2830 0.1500 -0.2420 0.2216 0.2591 0.4125 -0.3080 0.2443 0.1750 0.2568 0.2693 0.1852 -0.1852 -0.3807 -0.1102 -0.2784 0.3523 0.3148 0.2307 0.2261 0.2682 0.3886 0.2307 0.2011 0.2034 0.2216 -0.3011 -0.2091 -0.3080 -0.2489 -0.2295 -0.3182 -0.1727 -0.2386 0.1591 -0.2375 -0.1602 0.3580 0.2125 -0.3239 -0.1625 0.2648 -0.2045 -0.3659 0.1182 0.1375 -0.1375 0.1989 0.3261 0.1670 -0.1784 0.3955 -0.1398 -0.1125 -0.1591 -0.1057 -0.1727 -0.1398 0.1591 -0.1591 -0.2216 0.1557 0.2114 -0.1591 0.1216 0.2852 0.2045 -0.3057 -0.3864 -0.2841 -0.2375 0.2023 0.2727 0.2068 0.1784 -0.2000 -0.1966 0.2489 0.3443 -0.1795 -0.4386 0.1761 -0.2057 0.3023 -0.3307 -0.3000 0.2261 0.1466 0.1534 0.1523 0.1330 0.2705 0.2568 0.0773 -0.2193 0.1568 -0.1795 -0.1682 0.2318 -0.4091 0.1455 -0.3011 0.1648 -0.2375 0.1398 0.1852 0.1864 -0.2114 0.3102 0.2534 0.2830 0.1352 -0.2193 -0.2091 -0.2068 0.2159 0.3375 -0.2625 0.2614 -0.2750 -0.1375 0.2375 0.2659 0.2341 0.1852 0.2432 -0.1511 -0.1307 -0.1807 0.1261 -0.1648 0.3000 0.2170 -0.1602 0.2898 0.3614 -0.1432 0.2886 -0.1750 -0.2386 0.2489 -0.2739 0.1693 -0.2011 0.4318 -0.3295 0.2693 0.2011 0.1705 -0.2102 -0.2034 -0.1670 0.3159 -0.2216 -0.1443 -0.1841 0.3591 0.1205 -0.1682 0.2625 0.1909 -0.2420 -0.2511 0.1102 -0.3352 0.2000 -0.1943 0.1920 0.1886 -0.2250 -0.2068 0.1545 0.1943 -0.1023 -0.2045 -0.3432 -0.2227 0.4295 0.2216 -0.1932 0.2795 0.1727 -0.1398 -0.1591 0.2818 -0.2534 0.2386 -0.2102 -0.2875 -0.1557 -0.1784 0.2318 0.2034 0.1500 0.1364 -0.2784 0.1773 0.1341 -0.2830 0.2398 0.1159 -0.2545 -0.2193 -0.1898 0.2420 0.1398 -0.1455 0.1670 -0.1830 -0.1477 0.1273 -0.3784 -0.1977 -0.1761 -0.2795 0.3102 0.2898 -0.2795 0.2977 -0.1682 0.2534 0.2432 -0.2932 -0.1568 -0.1795 -0.1739 0.1716 0.2625 -0.3466 0.2523 0.2080 -0.2057 -0.1375 0.3364 -0.2182 0.3386 -0.1443 -0.1466 0.1682 0.1841 0.2864 -0.1557 0.2659 -0.1920 -0.1182 0.2455 -0.2170 -0.2920 0.1648 0.2864 -0.3409 -0.2864 -0.1227 -0.1341 0.3807 0.1330 0.3136 0.2273 -0.1500 -0.1250 0.1909 -0.3386 0.3784 -0.2477 0.2784 0.2602 0.2455 -0.4477 -0.1273 -0.2591 -0.1443 -0.1557 0.4386 0.1375 0.1273 0.2102 0.2511 -0.1693 -0.2511 0.2307 -0.3568 -0.1909 -0.1602 -0.2966 -0.1966 0.2125 0.1466 -0.2148 -0.3636 -0.1375 -0.2409 -0.2489 0.3193 0.2511 0.1932 0.1795 0.2034 -0.2818 -0.1852 -0.1670 -0.2443 -0.3330 0.2125 0.1841 -0.1477 -0.2489 0.1330 -0.2739 -0.2011 0.2034 0.4295 -0.1909 0.2432 -0.1943 -0.3591 -0.3545 0.2693 -0.1648 -0.2511 0.2966 -0.1739 0.1818 0.2148 0.2250 0.2455 0.2580 0.2784 -0.2409 0.1352 -0.3182 0.1761 0.2205 0.0920 -0.1659 -0.3080 -0.2261 -0.3284 0.1398 0.2182 0.2341 0.2557 0.1295 -0.1795 0.1250 -0.2500 0.1750 -0.1636 0.2330 -0.2193 -0.2398 0.1739 0.1455 0.1477 -0.1943 -0.1909 0.1852 -0.2489 -0.1818 0.1568 0.2636 -0.1989 -0.1114 -0.2091 0.1500 -0.1580 -0.1659 0.2330 -0.1989 -0.1330 -0.2205 -0.1477 -0.2477 0.2091 0.3034 -0.2477 0.2205 0.3284 -0.2273 0.2011 0.2045 -0.3659 -0.2886 0.1398 0.2795 -0.2920 0.2511 0.1784 0.2727 0.1455 0.1909 0.2398 0.1818 -0.2568 -0.2068 0.1727 0.3432 -0.1080 -0.1307 -0.2920 -0.2659 -0.3250 -0.1682 -0.1659 -0.1898 -0.2091 0.2545 -0.1614 0.3136 -0.2091 0.1511 -0.1534 0.3011 0.3591 -0.0966 0.1795 -0.1580 0.2045 0.1545 -0.1761 0.1420 0.3614 0.1920 -0.1591 0.1227 -0.3477 0.1989 -0.3182 -0.2080 0.1648 -0.1966 0.3068 -0.4193 -0.1477 -0.2261" HIT_INDICES="1 5 33 51 59 60 61 68 80 82 88 91 104 106 113 115" ES_PROFILE="0.0534 0.0886 -0.0943 -0.1864 -0.1875 -0.1250 -0.0625 -0.0545 -0.0920 -0.0386 -0.0216 0.0227 -0.0239 0.0295 0.0375 0.0909" RANK_AT_ES="58.0000" RANK_SCORE_AT_ES="0.9600"/>
  <DTG RANKED_LIST="SexDevelopmentGenesPRL_remapped.rnk" TEMPLATE="na_as_pre_ranked" GENESET="gene_sets.gmt#HP_ABNORMALITY_OF_ADRENAL_MORPHOLOGY" ES="-0.2798" NES="-1.1461" NP="0.2943" FDR="0.7609" FWER="1.0000" CHIP="ftp.broadinstitute.org://pub/gsea/annotations_versioned/Human_Gene_Symbol_with_Remapping_MSigDB.v7.5.1.chip" RND_ES="-0.3506 -0.2383 0.3587 -0.2192 0.2873 -0.2825 -0.1219 0.3295 -0.1572 0.1763 -0.2437 -0.1586 0.2178 0.2001 -0.2491 0.2526 0.1579 -0.1797 -0.3084 0.3125 -0.2124 -0.2022 -0.1872 0.2430 0.2287 0.1702 -0.2784 0.2240 -0.2730 0.1926 -0.1763 0.2607 -0.2818 -0.2063 -0.2029 0.2546 -0.2675 -0.4649 -0.2267 -0.1355 0.3036 0.1484 0.3186 0.1559 -0.2505 -0.1974 0.1586 0.1525 -0.2553 0.2199 -0.3921 0.3268 0.3233 0.1702 0.2852 0.3737 0.3261 0.1811 -0.4541 0.2342 0.1559 -0.2022 -0.2172 0.2314 0.3036 -0.1899 -0.2961 -0.2417 -0.3268 0.1947 0.1858 0.2566 -0.3002 0.2124 0.2267 -0.1818 -0.2144 -0.1906 -0.2103 0.1579 0.3383 0.1784 0.3526 -0.3472 -0.2941 -0.2648 -0.2294 -0.2845 -0.2709 0.1239 -0.3410 0.2764 0.1450 0.2648 0.3315 0.1464 0.2655 -0.2342 -0.1824 0.3376 0.1675 0.1858 0.2648 -0.1784 0.2437 -0.3091 -0.2859 -0.1988 0.2914 -0.2934 0.2696 0.1150 0.3553 0.2321 -0.2696 -0.2757 -0.3302 0.1572 -0.1933 0.2260 0.2771 -0.2648 -0.1899 0.2471 -0.2110 -0.2321 -0.1647 0.2260 -0.1402 -0.3213 0.3009 0.1681 0.2083 0.1096 0.3771 -0.1334 0.3295 -0.1273 -0.2920 0.2743 -0.2832 -0.1940 0.1430 0.3982 0.1722 -0.1675 0.1784 -0.1593 0.2675 -0.2151 0.3799 -0.1321 0.3145 0.1736 0.2505 0.2042 -0.2457 0.2948 -0.2144 0.1961 0.3417 -0.1995 0.2498 -0.2165 -0.3029 -0.4159 0.3091 -0.3717 0.1525 0.1368 0.1545 0.2975 -0.2621 0.1770 -0.1525 -0.3860 0.2342 0.3445 0.2934 0.2349 0.1607 0.2035 0.2287 0.1872 -0.3152 -0.3465 0.2505 -0.2294 -0.2403 -0.2233 0.2015 -0.3063 0.1620 -0.2941 0.2138 0.2076 -0.1280 -0.3084 0.4384 -0.2811 0.1443 -0.2117 -0.1436 0.2464 -0.3683 -0.1736 -0.1988 0.2519 -0.1239 0.1729 -0.1259 -0.1491 0.2349 0.2240 -0.1579 0.4452 0.3111 -0.3914 -0.3921 0.3125 -0.2532 -0.2968 -0.3376 0.2042 -0.2267 0.1402 0.2682 -0.3002 -0.2035 0.1341 -0.4922 -0.2675 -0.2880 -0.3213 -0.2015 -0.1518 0.1722 -0.2437 -0.3261 -0.3383 0.2471 -0.2253 -0.4037 -0.1709 0.1246 -0.2995 -0.1967 -0.2083 -0.2968 -0.4479 0.2178 -0.3567 0.2063 0.1729 -0.3764 -0.1518 -0.4214 0.4418 -0.1818 -0.1756 -0.1695 0.3152 0.1361 0.1361 -0.2498 -0.2634 -0.2022 0.3240 0.2410 0.1947 -0.3295 -0.2737 0.2301 -0.2314 -0.2526 0.2648 -0.1838 -0.1845 0.3826 0.2199 0.2614 -0.1879 0.2267 0.2682 0.1872 0.1790 -0.1368 0.2566 -0.1729 -0.3356 -0.3091 0.2764 0.3805 0.1906 -0.2900 0.2138 0.1824 0.3002 -0.2519 -0.3213 0.3642 0.2287 -0.2682 0.2791 -0.3315 0.1729 0.1811 0.2403 -0.1293 -0.1586 0.3036 0.2560 -0.2526 -0.2178 -0.2607 -0.2178 -0.1511 -0.2668 0.3656 -0.2192 -0.2042 0.1484 -0.2206 0.3356 -0.1865 -0.2206 -0.2880 0.1947 0.2566 -0.2491 0.4629 0.1967 0.2934 0.2621 0.2165 -0.1607 -0.2226 0.2444 0.1818 -0.1770 -0.2825 -0.4472 0.2253 0.2035 -0.2437 0.1225 0.1777 0.2206 0.3302 -0.2798 -0.1593 -0.2587 0.1763 -0.1749 -0.3622 0.1722 -0.1947 -0.1872 0.3383 -0.2825 -0.2811 0.2791 0.2049 -0.2553 -0.4064 0.2968 0.5276 0.4656 0.2417 0.2383 -0.1470 -0.1865 -0.2553 0.2641 0.2151 -0.3921 0.3764 -0.1484 0.2240 0.2260 0.2682 0.1695 0.2505 -0.2798 -0.2172 -0.3145 -0.4010 0.2403 -0.2369 -0.2376 -0.3880 0.2383 -0.2519 0.4894 -0.4602 0.1811 -0.3091 -0.3560 -0.3111 -0.2852 0.2267 -0.3683 0.1532 0.3887 -0.2723 -0.1552 -0.3084 0.2995 0.1443 -0.2900 0.2260 0.2233 0.1906 0.1886 0.1858 -0.2614 0.2328 0.1239 -0.1845 -0.1926 0.2240 -0.2471 0.2314 0.2526 -0.2151 0.2491 0.1702 0.3941 -0.5071 0.1736 -0.1491 0.1818 -0.1361 -0.3390 -0.2417 0.1749 -0.1681 -0.2553 -0.1906 -0.2920 -0.1293 0.4826 0.2035 0.3261 -0.2668 0.2206 0.2607 0.2948 0.2328 -0.1756 0.3479 0.2560 0.3009 0.3261 -0.1681 -0.3376 -0.1681 -0.3057 -0.1620 -0.1661 -0.4595 0.1443 0.3710 -0.2519 0.2907 0.3376 0.1647 -0.2845 0.1348 -0.1552 0.2049 -0.2580 -0.2832 0.1702 -0.3152 -0.2430 0.2764 -0.1967 -0.4745 0.2594 -0.2505 0.2566 0.1504 -0.2178 -0.1995 0.3376 -0.2737 -0.3921 -0.1899 -0.3125 0.2737 -0.3758 0.1572 -0.2886 -0.1879 -0.2015 0.2641 -0.5575 0.1048 0.2165 0.2063 -0.2178 -0.1947 0.2709 0.2934 0.3410 0.2165 -0.2349 0.4506 0.2117 0.2015 -0.2321 -0.2192 -0.2138 -0.2845 0.2233 -0.1933 -0.1988 0.3213 -0.2730 -0.2199 0.2029 -0.1518 0.1559 -0.1770 -0.1511 0.1538 -0.2655 0.1647 0.2001 0.2376 0.3506 0.3118 0.2464 -0.1770 -0.2001 -0.2594 -0.2144 -0.1443 0.1695 -0.1593 0.1777 0.1014 0.2199 0.3472 0.2090 0.2709 -0.2532 0.3240 -0.2560 0.4479 0.3941 -0.1634 -0.3022 0.1559 -0.2832 0.1770 0.2301 -0.1219 0.3091 -0.2301 -0.1777 0.2730 -0.2437 -0.1498 0.3499 0.1620 -0.3179 -0.2253 0.2172 -0.1695 0.2594 -0.2035 0.3029 -0.2056 -0.1116 0.2049 -0.2124 -0.1845 -0.3356 -0.2253 0.1661 -0.2444 -0.2811 0.2560 -0.4037 0.1484 -0.2560 0.1879 -0.1886 0.2022 -0.1545 0.4152 0.2103 -0.2464 -0.4295 0.2165 0.3717 -0.4329 0.1790 0.3894 0.1675 -0.3213 -0.1722 0.3322 -0.1668 0.1770 0.1770 -0.2532 -0.2063 0.2110 0.3826 0.1702 -0.2519 0.2144 0.2566 0.3009 -0.3404 0.3172 -0.1974 -0.1947 0.1368 -0.1702 -0.1736 -0.2001 0.1879 -0.4506 0.3445 0.1361 -0.3744 0.2621 -0.1797 -0.2709 -0.2253 0.2818 0.2192 -0.3744 0.3417 -0.2968 -0.2505 -0.1913 0.1858 0.2784 0.3240 0.2505 0.2948 -0.3063 0.2478 0.1749 0.2117 0.3792 -0.1402 0.2063 -0.2825 0.2941 0.1396 0.2083 -0.3587 -0.4118 -0.1647 -0.1470 0.2757 0.2417 0.1076 0.1722 0.3009 -0.1593 0.3887 0.3390 0.4091 -0.2457 0.3118 -0.1763 -0.2314 -0.2294 -0.2321 -0.1545 0.2464 -0.2015 -0.2934 0.2417 0.1974 0.2076 -0.2914 0.3057 0.2287 -0.2124 -0.2260 -0.1988 -0.3295 0.2526 -0.3002 -0.2532 0.3356 -0.1532 0.1947 -0.1722 -0.1464 -0.1872 0.2771 0.1327 0.4152 -0.1886 0.1899 0.1464 -0.1423 -0.3186 -0.2730 0.1865 -0.3002 -0.1940 0.1491 -0.3737 -0.2110 0.2165 -0.2417 0.2321 -0.3737 -0.2818 0.2253 0.3213 0.2825 0.1811 0.1579 0.2417 -0.1790 0.1695 -0.2083 0.5071 -0.2076 0.3186 -0.1974 -0.1355 -0.2029 -0.2001 0.2369 -0.1858 0.1988 0.2703 0.3186 -0.1974 0.2560 -0.1777 0.2709 -0.2730 -0.2029 -0.2063 0.2532 -0.1845 0.4187 0.2103 0.2383 -0.3036 0.1961 -0.2709 -0.2001 -0.2090 0.1763 -0.1947 -0.1355 0.2240 0.3172 0.2260 0.1784 -0.2675 0.3506 0.1865 -0.2076 -0.2314 -0.1838 0.2580 0.3948 0.2532 -0.3295 -0.2859 -0.2063 -0.3526 -0.2151 0.3172 -0.1518 -0.2832 -0.2178 -0.2607 0.2144 -0.3438 -0.1967 -0.2090 -0.1436 -0.3826 -0.3179 0.2138 -0.4275 0.2832 -0.2737 -0.2764 0.2035 -0.1647 -0.2178 -0.2703 -0.2267 0.2444 -0.2410 0.1906 0.1811 0.2355 -0.1906 -0.2914 -0.2022 0.2314 -0.1967 -0.1586 0.3233 0.1818 -0.1974 0.2314 -0.2566 -0.1396 -0.2192 0.2634 -0.2294 -0.4248 0.2764 -0.2076 -0.2553 0.2035 -0.2233 0.2560 0.2403 0.2594 0.1579 -0.1995 0.2764 -0.1770 0.1926 0.2022 0.2056 0.1899 -0.3009 0.1933 0.1620 -0.1314 -0.3050 -0.1675 -0.3356 0.2206 -0.1504 0.2090 0.1961 -0.2948 -0.2267 0.2532 0.3179 -0.1205 0.1695 -0.2505 0.3445 -0.3376 0.1763 -0.2614 -0.2526 0.2355 0.1341 -0.2934 0.1995 0.3567 -0.1273 -0.2199 0.2832 -0.1396 -0.3240 -0.1763 0.1688 0.1913 -0.1756 0.3036 -0.1913 0.1770 0.3676 -0.1729 0.3179 0.3451 -0.1416 -0.1464 -0.2301 -0.2049 -0.1729 -0.2287 0.2825 0.3091 -0.4561 -0.2349 0.2886 -0.3199 -0.1470 -0.3710 0.1974 -0.2022 -0.4588 -0.2022 0.3118 0.2076 0.1103 0.2709 -0.2226 -0.4180 -0.2233 0.2328 -0.1368 -0.2110 0.1375 -0.2621 -0.2587 -0.1559 -0.2151 -0.3295 0.1130 -0.1940 0.1756 0.2845 0.2641 -0.1926 -0.2172 -0.3975 -0.1518 0.2117 0.3975 -0.2614 -0.1634 0.1600 0.2621 -0.2880 0.1974 -0.2757 0.2968 -0.1784 -0.1014 0.2063 0.1457 -0.2376 -0.2852 -0.1641 0.3329 0.3948 -0.3084 0.2090 0.2233 -0.2818 0.1504 -0.2852 0.2212 -0.2798 -0.1484 0.3145 -0.2226 -0.1586 0.1790 -0.1253 0.3376 0.2580 0.1375 -0.1722 -0.1470 -0.2437 -0.2138 0.3233 0.3479 0.1470 -0.2369 -0.2049 -0.2696 0.2226 0.1926 0.1361 0.1967 -0.2757 0.3268 0.1790 -0.1858 -0.2491 -0.2376 0.1613 0.1409 0.1988 0.2675 -0.2975 0.2675 0.2253 0.2029 -0.1886 0.2029 -0.3587 0.2614 0.3213 -0.3710 -0.3084 0.1470 -0.1613 -0.2321 0.1967 -0.2165" HIT_INDICES="12 29 51 52 56 61 82 83 88 89 104 108 125" ES_PROFILE="-0.0293 -0.0939 -0.2029 -0.1259 -0.0756 -0.0340 -0.1341 -0.0572 -0.0157 0.0613 0.0143 0.0647 0.0000" RANK_AT_ES="50.0000" RANK_SCORE_AT_ES="1.7300"/>
  <DTG RANKED_LIST="SexDevelopmentGenesPRL_remapped.rnk" TEMPLATE="na_as_pre_ranked" GENESET="gene_sets.gmt#GOBP_CONNECTIVE_TISSUE_DEVELOPMENT" ES="-0.2933" NES="-1.1460" NP="0.2789" FDR="0.7573" FWER="1.0000" CHIP="ftp.broadinstitute.org://pub/gsea/annotations_versioned/Human_Gene_Symbol_with_Remapping_MSigDB.v7.5.1.chip" RND_ES="-0.2190 0.2316 -0.2032 -0.2095 -0.2016 0.2490 -0.2632 -0.1549 0.2743 0.3004 -0.3478 -0.2190 -0.2190 0.2182 -0.3281 0.2395 0.2696 0.1881 -0.1644 -0.2150 -0.2656 -0.4791 0.3043 -0.2229 0.2071 -0.2095 -0.2047 -0.1194 -0.2846 0.1787 0.2095 0.2625 0.1186 -0.1573 0.3573 0.2269 -0.1834 0.2095 -0.2751 0.1557 0.3794 0.2316 0.3360 -0.1700 0.1628 0.2047 0.2830 -0.2482 -0.1913 0.1960 -0.2806 0.2917 -0.3020 0.2538 0.1976 0.3051 -0.2364 0.2095 -0.2925 -0.3787 0.2751 -0.2206 0.3755 0.2356 -0.2466 0.1921 -0.1858 0.2024 -0.1320 0.3186 0.2174 0.2569 -0.2308 0.2348 0.2609 0.3881 0.4016 0.2403 0.3628 0.1913 -0.1874 -0.2664 0.3494 0.1826 0.3233 0.3494 -0.1708 0.1921 0.1968 0.3455 -0.3225 -0.2838 0.4269 -0.1929 -0.1241 -0.2237 0.1486 -0.2830 0.3091 0.1423 -0.3660 -0.2324 -0.3312 0.2585 0.2443 -0.2972 0.1715 0.3976 -0.2142 0.2964 0.2308 0.4672 -0.2142 0.2403 0.1874 0.2356 0.2625 -0.2538 -0.3399 -0.2308 -0.1613 -0.1439 0.2830 -0.2047 -0.3842 0.1368 0.2134 0.4704 0.1700 -0.1858 -0.3968 -0.1874 0.2356 -0.1312 0.4008 0.1549 -0.2506 0.2016 0.2356 0.2221 0.3439 -0.2000 0.3439 -0.2063 0.2964 0.4095 0.2680 0.2348 0.1217 -0.2490 0.2221 0.3747 0.2269 0.3320 -0.2498 0.2957 0.2134 0.2498 0.4103 -0.3462 0.1565 0.2308 0.2885 0.1802 -0.2538 -0.1708 -0.4000 -0.2245 -0.1968 -0.2885 0.2854 -0.2395 0.3178 0.3494 -0.3099 -0.2538 0.2261 -0.1700 -0.1731 -0.2119 -0.2032 -0.2791 0.2435 -0.1921 -0.2087 0.1897 -0.2751 -0.2672 -0.1708 0.2538 -0.3360 -0.1731 -0.2198 0.3787 -0.2719 -0.2221 0.2925 0.2198 0.2221 0.3565 0.1415 0.3067 -0.2332 -0.3842 -0.2008 -0.1826 0.2198 -0.1937 -0.3494 -0.3059 -0.2063 0.3715 -0.2237 0.3043 -0.4198 -0.2103 -0.2103 0.2625 0.3360 -0.2134 0.3700 0.2506 -0.2395 -0.3107 0.2016 0.1708 -0.2229 -0.3826 -0.1360 0.3826 -0.4229 0.2490 0.1320 -0.2348 0.3265 0.3154 -0.3581 -0.1731 0.2585 0.2435 -0.3652 0.2158 0.3455 0.2198 -0.2261 -0.3494 -0.2095 0.2119 0.1557 0.1700 0.1628 0.1708 -0.2182 -0.2585 -0.3486 -0.1273 -0.2490 -0.2095 0.2672 -0.4324 -0.4656 0.2198 -0.2071 0.1549 0.2656 0.3265 0.1960 -0.1881 -0.1755 0.2316 -0.2285 0.2964 -0.2000 0.1731 -0.2174 0.1684 -0.3921 0.2451 -0.3020 -0.2285 -0.3225 0.1391 -0.1763 0.1526 0.1526 -0.3194 -0.2877 -0.2379 -0.3787 0.2047 -0.1984 0.1937 0.1739 0.2569 0.2625 0.3273 -0.2395 -0.2664 0.2174 0.1755 -0.2711 0.2941 -0.3660 0.2372 -0.1913 -0.2696 0.2221 -0.2806 0.1636 0.3265 0.1842 -0.2522 -0.2435 -0.2791 -0.3447 -0.1597 0.2704 -0.2174 0.2324 -0.2198 0.2957 0.2585 -0.3202 0.2530 0.2767 0.3312 0.2158 -0.1747 -0.1960 0.2190 0.1842 0.2877 0.3881 0.3194 -0.3012 -0.1960 -0.2229 0.1897 0.5399 0.3115 -0.2237 -0.3534 0.2854 -0.4577 0.3281 0.2877 0.4142 -0.2142 0.2087 0.2324 -0.2933 -0.1984 0.2656 0.3715 -0.3439 0.1850 -0.1874 0.2142 0.2356 -0.3526 -0.2221 0.1415 -0.2751 0.3233 0.3194 0.2403 -0.1739 -0.3099 -0.2680 0.2980 -0.1960 -0.2704 0.3225 -0.2743 -0.2364 -0.4047 0.2569 -0.2134 0.3439 0.3747 0.1621 0.2348 -0.2000 0.1676 0.1763 -0.5130 -0.2008 -0.2016 0.1755 -0.1652 -0.2016 -0.4704 0.1628 0.2656 0.3312 0.2395 0.2980 0.1565 0.3660 -0.2798 0.3565 -0.3439 0.4221 0.3004 0.2047 0.2142 -0.4229 0.2063 0.2174 0.2451 0.1889 0.2229 0.1597 0.1312 0.1557 -0.1621 0.1874 0.1439 0.2435 0.1874 0.2972 -0.1636 0.1834 0.1976 0.4885 0.1534 0.2221 -0.2545 0.1976 -0.2150 0.3937 0.2759 -0.5051 -0.2443 -0.3130 -0.2277 -0.2245 -0.2632 -0.2237 0.3581 -0.3178 0.2972 -0.1881 0.2285 0.2743 -0.1858 -0.3976 -0.4095 -0.2055 0.2237 0.2672 0.1352 -0.2877 -0.2000 0.1826 0.2798 -0.3439 0.2000 0.1708 0.2269 0.2324 -0.2198 0.2893 -0.3621 0.2980 0.3273 0.2609 -0.2158 0.1960 0.1897 -0.3589 -0.2419 -0.3273 -0.2063 0.3233 -0.2751 0.2182 -0.3368 0.2711 0.2063 -0.1794 -0.2324 -0.1368 -0.3130 0.3739 0.3889 0.3486 -0.2324 -0.3360 -0.2182 0.3494 0.3399 0.2174 0.1755 -0.1976 0.2838 -0.3502 0.1526 0.2419 0.3391 -0.1320 0.2451 -0.2229 -0.3154 -0.2569 -0.2261 -0.3842 0.2364 0.4008 -0.2372 -0.1613 0.1028 0.1715 0.2221 -0.2016 -0.1858 -0.2063 0.3281 0.3613 -0.1842 -0.2933 0.3099 0.1146 -0.2569 0.2403 0.4482 0.2063 -0.2206 -0.2245 0.3154 0.3138 0.4316 -0.1621 0.2411 0.2585 0.1842 0.1510 -0.2972 -0.1336 0.1874 0.3320 -0.1478 -0.1510 -0.3091 -0.2925 0.2538 0.4308 -0.1652 0.1858 -0.1676 0.3178 0.1439 -0.2798 -0.2000 -0.2530 -0.2656 -0.2451 0.2071 -0.2174 -0.2593 0.1700 -0.3700 0.2348 0.2008 0.4111 0.2632 -0.2941 0.2877 -0.1407 0.3755 -0.1660 0.1447 -0.1818 -0.3091 -0.3478 0.3439 -0.2466 -0.3265 -0.2957 0.2245 0.3233 -0.3874 0.2150 -0.2846 0.2261 -0.3328 0.1787 -0.2458 -0.2743 0.2071 -0.1921 -0.2364 0.2538 -0.2411 -0.1921 -0.2593 0.3700 -0.1510 -0.2538 0.3281 -0.2672 -0.2000 -0.1439 -0.2206 -0.2206 -0.3534 0.1858 0.1929 0.2743 -0.1715 -0.2569 0.2134 -0.4917 -0.3281 0.1976 0.3534 -0.4498 0.1455 0.2111 0.2332 0.2277 -0.4838 -0.2530 0.1897 0.2174 0.3747 -0.2767 -0.2182 0.2885 0.3486 0.3399 -0.1660 -0.3059 0.1534 -0.2174 0.3913 0.1549 -0.2609 -0.3542 -0.1526 -0.2277 0.2316 0.3051 -0.3581 0.2071 -0.4285 0.3542 -0.2838 0.3565 0.2656 -0.3399 -0.2933 -0.3099 0.2617 -0.2356 -0.2190 0.3502 0.1676 0.1834 -0.3447 -0.2221 0.1494 -0.2893 0.1423 0.2609 0.3154 -0.1874 0.2332 -0.2055 0.1960 -0.2277 0.2846 0.1708 0.2174 0.2087 -0.1968 -0.1684 -0.3368 -0.2957 0.2704 -0.1747 0.2419 0.2443 0.3099 0.3012 -0.1842 -0.3067 -0.1399 0.1676 -0.2798 0.2585 0.2158 0.2972 0.2095 0.1249 0.2174 -0.3368 0.3589 -0.3225 -0.3613 0.2798 -0.1700 0.2032 -0.3320 0.1755 0.4008 0.3542 -0.2111 -0.2016 0.2443 0.2664 -0.3004 0.2285 -0.2522 0.3186 0.4403 -0.1589 0.2719 0.2443 0.3115 -0.3178 -0.3455 0.1850 0.3012 -0.4142 0.4087 0.2198 -0.3028 -0.1684 0.2696 -0.2016 -0.3012 -0.3534 -0.1960 -0.2324 0.3194 -0.1763 0.1874 -0.1897 -0.3660 -0.1636 -0.2877 -0.1913 0.5312 0.3352 -0.3802 0.2530 0.3407 0.1352 0.3676 -0.2530 -0.4656 -0.2617 0.1628 0.1739 -0.2269 0.1858 0.2047 -0.3312 0.1976 -0.3138 -0.2379 0.2577 -0.2087 0.1502 -0.3534 0.1486 0.2261 0.2593 0.3708 0.4569 -0.3289 0.2190 0.2356 0.2664 0.1502 0.3067 -0.3273 0.1850 -0.1747 0.2830 -0.1897 -0.1723 -0.1771 -0.1968 0.2403 0.2711 -0.2743 -0.2229 -0.3099 0.1834 -0.2372 -0.1652 -0.2664 0.2087 0.2838 0.3107 0.1976 0.2585 -0.4316 -0.2609 0.2964 0.2403 0.1423 -0.2285 0.3747 0.2972 -0.1739 -0.1708 -0.2925 0.2245 0.2348 -0.2190 0.1787 -0.2190 -0.1589 0.4269 0.2221 0.1826 0.2498 0.2538 0.2704 0.4000 0.2482 -0.2577 0.1747 -0.3494 0.4538 0.1494 0.2751 -0.3107 -0.1810 0.3138 0.3534 0.1802 0.1652 0.2316 0.3304 0.2419 -0.1510 0.4095 -0.2324 -0.1249 0.1708 -0.3881 0.3312 -0.2087 -0.2285 -0.2482 0.2411 -0.2198 0.3265 0.4055 0.1557 0.1660 0.3186 -0.1415 -0.3146 0.2877 -0.1945 -0.2743 -0.2111 0.2925 -0.2617 0.1913 0.4008 0.2696 0.2798 0.1834 0.2134 0.2395 0.2174 0.1581 -0.2063 -0.1676 -0.2443 0.2925 0.2008 -0.2538 -0.2870 0.2150 0.3755 -0.2348 0.3747 0.1636 0.3668 0.1597 -0.2190 0.2553 0.4957 -0.2190 0.2182 0.3455 0.1178 0.3455 0.3968 0.1296 -0.3660 -0.2087 0.1858 0.1581 0.2751 0.1526 0.2964 -0.1850 0.3874 0.2917 -0.3534 0.3154 0.2838 0.4798 0.2838 0.1731 -0.1984 -0.1621 0.1273 0.2545 0.2933 -0.4783 0.1984 -0.3455 -0.1731 0.4316 0.3273 -0.2743 -0.2411 0.1984 0.2506 0.1787 0.2893 0.1368 -0.2538 0.2877 0.2972 -0.3115 -0.3502 0.2182 -0.1960 0.2498 0.1747 -0.2743 -0.3921 -0.4016 -0.2071 -0.2680 0.3929 -0.2625 -0.3273 -0.2419 0.2696 0.2016 0.2877 0.2190 -0.3755 0.1676 0.4190 0.2680 -0.2008 -0.1233 -0.2395 -0.1937 -0.1874 0.3494 0.2348 -0.2791 -0.1470 -0.2190 -0.1881 0.2482 -0.4190 0.2395 -0.2664 0.2838 0.3225 0.3486 -0.2482 -0.3360 0.2008 -0.2134 -0.1913 0.2150 0.2443 0.3415 0.1439 0.1636 -0.2490 -0.2964 -0.3447 0.2261 0.3676 -0.2403 0.1565 0.3273 -0.2261 -0.2933 0.2545 -0.2964 -0.2838 0.2482 0.2411" HIT_INDICES="1 34 37 39 61 91 100 104 108 115 119" ES_PROFILE="0.0822 -0.1051 -0.0316 0.0506 -0.0411 -0.2024 -0.1810 -0.1162 -0.0514 -0.0126 0.0522" RANK_AT_ES="90.0000" RANK_SCORE_AT_ES="-0.5700"/>
  <DTG RANKED_LIST="SexDevelopmentGenesPRL_remapped.rnk" TEMPLATE="na_as_pre_ranked" GENESET="gene_sets.gmt#GOBP_EAR_DEVELOPMENT" ES="-0.2798" NES="-1.1456" NP="0.2725" FDR="0.7545" FWER="1.0000" CHIP="ftp.broadinstitute.org://pub/gsea/annotations_versioned/Human_Gene_Symbol_with_Remapping_MSigDB.v7.5.1.chip" RND_ES="-0.1940 0.2886 -0.1926 -0.3206 0.1763 -0.1620 -0.2417 -0.1436 -0.2505 0.3376 -0.1607 0.2553 -0.1464 -0.1784 -0.2464 0.2049 0.3172 -0.2437 0.1722 -0.1600 0.2369 0.1954 -0.1749 0.1926 -0.2294 0.4479 -0.2948 -0.3853 -0.1620 -0.2328 0.2730 -0.2859 0.4275 0.2212 0.2172 -0.2437 0.2464 0.1647 0.2083 -0.1926 -0.2076 -0.2914 -0.2294 -0.2798 -0.1838 0.1361 -0.2880 -0.2138 0.1375 0.1668 -0.2165 -0.2267 -0.1668 0.2709 -0.2995 -0.1559 0.3975 -0.2294 -0.1593 -0.1491 -0.2764 -0.4888 0.1818 -0.1756 0.2941 0.2369 -0.2703 0.2049 -0.5065 0.3172 -0.1988 0.1545 0.2076 0.2117 0.1028 -0.1545 -0.4860 -0.1756 -0.3383 0.1504 0.3792 -0.2294 0.3349 -0.3091 -0.2287 -0.2532 0.2948 -0.3594 0.2199 -0.1593 0.1995 0.2771 0.1396 0.3744 0.2505 0.1824 -0.1913 -0.1593 -0.2668 0.1409 0.1634 0.1961 -0.1988 -0.2199 0.2342 0.3233 0.1906 0.1470 0.3410 0.3438 -0.1838 -0.1845 -0.1464 -0.4003 0.3526 0.1396 -0.2035 -0.4146 0.2076 0.3417 -0.2703 0.1865 0.1586 -0.2471 0.1607 0.2056 -0.2110 0.1219 -0.2001 0.2961 0.1784 0.1933 -0.3404 -0.3206 0.2614 0.1913 -0.1681 -0.2703 0.4010 -0.2696 0.2383 0.2240 0.1164 0.2090 0.1933 0.1620 -0.2730 -0.1729 0.2410 0.3887 0.2655 -0.1995 0.3363 -0.2124 -0.3540 0.1784 0.3029 -0.2090 0.2907 -0.3792 -0.2049 -0.3615 -0.2063 0.3233 -0.3111 -0.1811 0.2914 0.1797 -0.2376 0.2410 -0.2798 -0.2430 0.2267 0.4418 0.1845 -0.1879 -0.2832 0.3172 0.2349 -0.3186 -0.2444 0.1600 0.1777 -0.3744 -0.2771 0.1116 -0.3356 0.3560 0.2859 0.2696 -0.3914 0.1681 -0.1954 -0.1879 0.2825 -0.2090 0.2063 -0.2253 0.1525 0.1777 0.1886 -0.2090 -0.2260 0.3587 0.1852 0.2226 -0.1838 -0.3445 0.3615 -0.3948 0.2049 -0.2328 0.4717 -0.1995 -0.1872 0.2063 -0.1770 0.3560 0.2001 0.3451 0.3710 0.3465 -0.2444 -0.2498 -0.2682 0.2587 0.1865 0.3097 0.2941 0.2199 0.1824 -0.2022 0.2349 0.2907 0.2478 -0.1532 -0.3710 -0.2566 -0.3091 -0.1593 -0.1239 0.1729 0.1266 0.2212 0.2172 0.2594 0.2696 0.1430 -0.2417 -0.2648 0.1355 0.1838 0.2920 0.1770 -0.2464 -0.2212 -0.3057 -0.4030 -0.3152 0.3152 0.1988 0.1538 0.3302 -0.3199 -0.1797 -0.1906 0.2076 -0.1579 -0.2144 0.2818 -0.2641 0.3009 -0.2212 0.1579 0.2131 0.2124 -0.2498 -0.2703 0.2029 -0.3921 -0.1709 -0.2641 -0.2103 -0.1668 0.3533 -0.2349 0.3472 -0.2791 0.2594 0.2546 -0.2668 -0.2444 0.2437 0.2417 -0.1681 0.3186 -0.3730 -0.3826 -0.1532 0.2110 0.2880 -0.2301 0.2063 0.1926 -0.4329 -0.1634 0.1484 -0.2825 -0.4037 0.2968 -0.3417 -0.2709 0.2178 -0.1402 0.3302 0.2648 0.3771 -0.2117 0.2920 0.2880 -0.2124 0.1790 -0.3445 -0.2349 -0.2553 0.2049 -0.4248 -0.2076 0.3091 0.2784 0.2566 -0.2342 0.1613 -0.1416 -0.2430 0.2845 0.2103 0.4268 0.2703 0.1137 -0.1763 -0.3233 0.3036 0.2403 0.2144 -0.3206 0.3145 -0.2791 -0.3084 0.1763 -0.2764 -0.3479 0.3240 -0.1620 -0.2110 -0.3329 0.1797 0.2648 -0.1321 -0.2764 -0.2240 -0.2607 -0.1647 -0.3179 -0.2478 -0.2206 0.1232 0.2560 0.2321 0.2914 0.1525 -0.2471 0.3445 -0.2151 0.2226 0.1355 -0.1634 0.2832 0.2063 0.1579 0.1702 -0.2355 0.2410 -0.1845 -0.2519 0.2117 -0.2110 -0.1593 0.2437 -0.3506 -0.1913 -0.1749 -0.1198 0.2131 0.3560 -0.2212 -0.3057 -0.2580 0.3206 0.2580 0.1797 -0.1634 0.2151 -0.3479 -0.2172 0.1572 0.1906 -0.2253 -0.2403 -0.1130 0.1661 0.2280 -0.1504 -0.1872 0.2151 -0.2349 -0.2083 -0.1436 -0.2560 -0.1661 0.1967 -0.1811 0.2260 -0.2641 -0.1586 0.1988 -0.2226 -0.2144 0.4037 0.2349 0.2240 -0.1402 0.2580 -0.1770 -0.2832 -0.2648 0.2764 0.3417 0.3880 -0.1709 -0.1552 -0.1852 0.1790 -0.2287 0.1974 -0.1572 -0.3322 0.2328 0.3009 -0.1498 -0.1777 -0.3302 0.2103 0.1579 0.3009 0.2117 -0.3506 -0.2845 -0.1613 -0.1906 0.1321 0.1647 -0.3118 0.1933 -0.2383 0.1770 0.3199 -0.3982 -0.1518 0.2056 -0.3356 0.1872 0.2968 -0.1470 0.3118 -0.3451 0.1675 0.1967 -0.2587 -0.1572 0.3404 -0.2410 0.2730 -0.1559 0.2852 -0.2526 0.2995 -0.1593 0.1872 0.1756 -0.1641 -0.2233 0.1995 -0.2825 0.3894 -0.3295 -0.1729 0.1647 0.3057 0.1600 -0.2791 -0.3914 0.3948 0.2553 0.1995 0.3240 0.2280 -0.1572 -0.2764 -0.1974 0.4187 -0.3622 0.2076 -0.2580 0.2975 0.3349 -0.2444 0.3438 0.1933 0.1729 0.3683 -0.3499 -0.1926 -0.2832 -0.1995 -0.3799 0.1661 0.3057 0.2355 -0.2934 0.1368 -0.3479 -0.3996 -0.1355 0.4037 0.2042 -0.1620 -0.2587 0.1552 -0.3676 -0.1886 0.1729 -0.2709 -0.3240 -0.2907 0.4064 0.2560 0.2233 -0.2791 -0.1756 -0.2743 0.2907 0.3833 -0.1355 0.1797 0.1586 0.2294 -0.2321 0.2076 -0.2668 -0.1287 0.1899 0.2791 0.3172 -0.1838 0.2825 0.1641 -0.2342 0.2206 0.2709 0.3172 -0.4772 -0.2594 -0.1954 0.2212 0.2546 -0.2532 0.2260 0.2389 0.3118 -0.3172 -0.1559 0.2301 -0.2498 -0.2042 0.2764 0.1933 -0.3356 -0.4595 -0.2117 0.1457 -0.2090 -0.3506 -0.2172 -0.1396 -0.2519 0.1961 -0.2103 0.1007 -0.1464 -0.3152 -0.0980 0.2975 0.2403 0.2117 -0.2968 0.2907 0.3186 0.2124 0.2240 0.1886 -0.1416 0.1457 0.1872 0.1205 -0.3540 -0.1620 -0.2880 0.1144 -0.1784 0.2015 -0.2682 -0.3036 0.3213 0.2212 0.2791 0.1879 -0.2471 0.2941 0.1620 -0.3302 -0.1470 0.1974 0.2144 0.2566 -0.2941 -0.1886 0.1865 -0.1396 -0.2369 0.3302 -0.2941 0.1416 0.1532 -0.4302 -0.1811 -0.2349 0.2587 0.2491 -0.2682 0.1995 -0.3091 0.2083 0.1545 0.3710 -0.1334 0.2655 -0.3057 0.1988 0.2178 -0.1681 0.1532 0.2267 0.1504 0.1886 0.3975 0.2532 0.3594 -0.2049 -0.3533 -0.2294 -0.2029 -0.2083 -0.1661 0.1974 0.2580 0.2199 0.2029 -0.4159 -0.2995 0.1253 -0.2655 -0.2941 -0.3383 0.1579 -0.2532 -0.3771 -0.2212 -0.1811 -0.2267 -0.3492 -0.2103 -0.1763 0.1661 -0.1797 -0.2015 -0.1368 -0.2566 -0.1790 0.1089 0.1327 -0.2968 0.4717 0.1926 -0.3567 -0.1777 0.2022 -0.1913 0.1845 -0.2376 0.1784 0.2791 0.3349 0.3295 0.3390 -0.2764 -0.1464 0.3560 0.4118 -0.2029 0.2287 -0.2294 -0.2301 0.3322 -0.1722 0.2417 -0.2580 0.1518 0.2233 -0.1491 0.1157 0.3261 0.1811 0.3199 -0.2437 0.3145 0.2907 -0.2444 0.2668 0.1695 0.2117 -0.2124 0.2001 0.2553 -0.2260 -0.2233 -0.2444 0.2553 0.2403 -0.2464 -0.3288 0.2791 -0.2587 0.2349 -0.1988 -0.1225 0.2383 0.2607 0.3091 0.1967 0.1532 -0.1695 0.2941 0.1899 0.1763 0.1818 0.2090 0.2015 -0.2410 0.1852 -0.2430 0.2968 0.3349 0.2226 -0.2301 0.1668 0.1695 0.2349 0.1457 0.1763 0.2553 0.2648 0.2968 -0.2049 0.1845 -0.2444 0.2144 -0.3206 -0.2859 0.2852 0.2914 -0.2199 -0.1171 -0.4683 -0.3063 -0.2995 0.2478 -0.2818 -0.2103 -0.2614 -0.1879 0.1545 0.1416 0.1205 0.2321 -0.2103 0.2668 -0.2001 -0.2886 0.3914 -0.3261 -0.3656 -0.1926 -0.2614 -0.2430 0.2941 0.3717 -0.2825 0.2110 0.1756 0.2560 0.1940 -0.3356 0.2430 0.4976 0.2063 0.1491 0.2437 0.1613 0.1947 0.2587 0.2090 0.2110 -0.2369 -0.2526 -0.1988 0.1647 0.1498 0.1967 -0.2757 0.3506 -0.2757 0.1341 0.2117 0.2505 -0.2403 -0.1906 0.3029 -0.1681 0.1756 -0.2845 0.2682 0.2103 -0.2240 -0.1845 -0.2287 0.2110 -0.3097 0.1995 -0.3390 -0.3853 0.1491 -0.2389 -0.2791 0.1933 0.1818 0.3302 -0.1661 0.2968 -0.2737 -0.1634 -0.1668 0.1811 -0.1756 -0.2430 -0.2376 0.3206 -0.3152 -0.3656 -0.2287 -0.2314 0.1845 0.1593 0.2614 -0.1961 0.3445 0.3125 -0.1736 0.2301 -0.2267 0.2941 0.2199 0.1137 0.2063 -0.3213 -0.2417 0.1396 0.2675 -0.2832 -0.2886 0.2369 0.3029 0.2648 -0.1879 0.2764 -0.1824 -0.3710 -0.3186 -0.3792 -0.2321 -0.1498 -0.2253 -0.3533 -0.1790 0.2580 0.3022 0.2764 0.2138 -0.2526 -0.1845 -0.1947 0.3206 -0.1818 -0.2206 0.1436 0.2907 0.2103 0.1443 0.3295 -0.2961 -0.2498 -0.2103 0.2968 -0.2703 -0.2975 -0.2090 0.3737 0.1865 0.2526 0.2267 0.3472 0.2199 -0.3540 0.2056 -0.2995 0.2124 -0.2294 0.1661 0.1784 -0.2178 0.1838 0.3213 -0.3553 -0.2178 -0.1579 -0.2328 -0.1675 -0.2015 0.2294 -0.1879 0.1695 0.3764 0.2063 0.4037 -0.3363 -0.2029 0.1661 -0.2294 -0.1797 0.2049 -0.1858 -0.1899 -0.3274 0.2260 0.3261 0.2648 -0.2172 0.1811 0.1818 -0.2226 0.3567 -0.2757 0.2328 0.2526 0.3438 0.2138 -0.1396 0.1518 -0.1695 0.4418 -0.2417 -0.1818 0.2417 0.3091 -0.2675 0.1722 -0.2968 0.2260 -0.3179 0.2737" HIT_INDICES="1 39 51 59 60 61 88 91 92 104 105 115 117" ES_PROFILE="0.0681 -0.1824 -0.2029 -0.1879 -0.1110 -0.0340 -0.1872 -0.1280 -0.0511 -0.0715 0.0054 0.0027 0.0708" RANK_AT_ES="50.0000" RANK_SCORE_AT_ES="1.7300"/>
  <DTG RANKED_LIST="SexDevelopmentGenesPRL_remapped.rnk" TEMPLATE="na_as_pre_ranked" GENESET="gene_sets.gmt#HP_ABNORMAL_ANATOMIC_LOCATION_OF_THE_HEART" ES="-0.2807" NES="-1.1454" NP="0.2701" FDR="0.7516" FWER="1.0000" CHIP="ftp.broadinstitute.org://pub/gsea/annotations_versioned/Human_Gene_Symbol_with_Remapping_MSigDB.v7.5.1.chip" RND_ES="-0.2368 0.3684 0.3640 0.4079 -0.3289 -0.2018 0.2061 -0.1842 0.3509 -0.1886 -0.1404 0.2193 0.3421 -0.1798 -0.1404 -0.1535 0.4605 -0.1930 0.2018 -0.2325 0.1974 0.2105 0.2675 -0.1711 0.2939 0.2105 -0.1491 0.2632 -0.1623 -0.2368 -0.2675 0.2719 -0.2237 0.1667 0.1579 -0.2544 0.3860 0.2851 0.2281 -0.2105 -0.3596 -0.2368 0.2544 -0.1754 0.1447 0.4079 0.2368 0.1754 0.2061 0.1842 0.2281 -0.2500 -0.1711 -0.3904 -0.2588 -0.3158 -0.1754 0.2544 -0.2193 0.2105 -0.2851 -0.3640 -0.2982 -0.2807 -0.2281 0.3070 -0.1140 -0.1711 0.2675 -0.2500 -0.2675 0.3114 -0.2763 0.1842 0.2851 0.2807 0.1579 0.1360 0.1754 -0.2588 -0.1184 -0.1360 0.2325 0.2061 -0.2061 -0.2412 0.3553 0.2368 -0.3509 -0.4167 -0.2895 -0.2281 -0.2018 -0.1535 0.2018 0.4035 0.1930 -0.2193 0.1754 -0.2149 0.2675 -0.1886 -0.2412 0.2895 -0.3158 -0.3289 0.2456 -0.2675 0.1711 -0.1316 -0.1886 0.1842 -0.2237 -0.1447 0.2018 -0.2018 0.3596 0.2149 -0.2061 -0.3596 -0.2544 -0.3333 -0.2412 -0.1930 -0.2149 0.2018 -0.2368 -0.1711 0.2105 0.1579 -0.1579 0.2368 -0.2061 -0.1579 0.2368 -0.3860 -0.2763 0.1754 -0.2675 -0.2456 0.2325 -0.1623 0.2632 0.3728 0.2412 0.1754 0.1930 0.3377 -0.4430 0.1974 0.1711 -0.1404 0.2105 -0.1886 0.3026 -0.3158 -0.2807 -0.3289 0.3070 -0.2193 -0.2281 0.2632 0.1886 -0.1842 -0.1886 0.1974 0.1754 0.2851 -0.2018 -0.2895 0.2544 -0.3070 -0.2588 -0.1535 0.3026 0.3377 -0.2412 0.1930 0.2588 0.2237 -0.1404 -0.2895 0.3158 0.2675 -0.1842 0.1272 0.2763 -0.2719 -0.2281 -0.3026 0.2018 0.1930 0.2325 0.2193 -0.1974 0.2018 0.3114 -0.3070 0.2149 -0.2456 -0.2456 -0.2412 0.2149 -0.1930 0.1974 0.3114 -0.1711 -0.3860 0.2719 0.2281 0.2325 -0.4211 0.2237 -0.1886 -0.1623 -0.3596 0.1535 -0.2237 -0.1842 -0.2895 0.3202 -0.1667 -0.1667 0.3640 -0.2807 -0.1974 -0.2851 -0.3553 -0.1974 0.2237 0.1579 0.1360 0.3684 -0.2719 -0.2807 0.3246 0.3158 0.2632 0.3202 -0.2544 0.2325 0.1447 0.2807 -0.1886 -0.1491 0.2149 0.2895 0.1930 0.1667 0.1404 0.3202 0.2325 0.1886 -0.1974 -0.2544 0.1711 -0.2456 -0.1754 -0.2763 -0.2895 -0.1535 0.2193 0.3026 -0.1930 -0.1974 -0.2325 0.2982 0.2632 0.1272 -0.4693 -0.2544 0.1886 0.1535 0.2368 0.2061 0.2281 -0.2763 0.3728 -0.2325 -0.2061 0.1711 -0.3202 -0.2763 -0.2193 -0.4211 -0.1579 0.2719 0.2939 0.2456 0.2412 -0.3070 0.1491 -0.1754 0.4825 -0.3553 -0.2281 -0.1491 0.2982 -0.2719 0.1754 -0.1667 -0.3333 0.1886 0.2193 0.1930 0.2149 -0.1930 -0.2368 -0.1842 0.3640 0.4079 0.2412 -0.2412 0.2105 0.2544 -0.1842 -0.3377 0.2018 -0.2061 0.4693 -0.3640 -0.2851 -0.3772 0.2939 0.1754 0.1667 0.3289 -0.2325 0.1930 -0.1535 0.3947 -0.2149 -0.4298 -0.2018 -0.2763 0.1623 -0.1667 0.1930 -0.1754 -0.1842 -0.2061 -0.3377 0.3026 -0.3246 0.2412 0.2412 0.5044 -0.2281 0.2982 -0.2281 -0.2719 -0.2105 0.3158 0.3158 -0.1886 -0.2281 -0.2149 -0.2632 -0.2193 -0.3860 -0.1491 0.2368 0.2895 0.2763 0.2412 0.2061 0.3596 -0.2982 0.2325 0.2281 -0.1798 0.2018 0.2105 0.2544 -0.4167 -0.2061 -0.2237 0.3026 -0.1535 -0.2500 0.1974 -0.3289 0.2105 -0.2018 -0.1974 -0.1667 -0.4123 -0.3904 0.3421 0.2719 0.1842 -0.3202 -0.2193 -0.2851 0.3377 0.2544 -0.3421 0.3728 0.3772 -0.2456 0.2588 -0.2193 0.1360 0.1535 -0.1667 0.2412 0.2982 0.2193 -0.4079 0.1579 -0.3246 0.2281 -0.2018 0.2807 0.1842 -0.1272 -0.3465 -0.2500 -0.2105 -0.1667 -0.2675 -0.3246 -0.1491 0.3202 -0.1491 0.2193 0.2105 0.2193 -0.3509 -0.1974 0.3202 -0.1842 -0.1447 0.2368 -0.3026 0.4342 -0.1447 -0.1842 0.2544 0.2939 0.1623 -0.2018 -0.2851 -0.1579 0.3114 -0.2588 -0.3070 -0.2149 -0.1711 -0.3640 0.2675 0.2018 -0.2412 -0.1360 -0.3816 0.2325 0.2719 -0.3640 -0.2237 -0.2237 -0.3158 0.2368 -0.1623 -0.2281 -0.1886 -0.3202 0.1798 0.2105 0.3070 0.2018 -0.3070 -0.1930 -0.2588 -0.3289 -0.2325 0.1930 0.4167 -0.1754 -0.4781 0.1754 -0.2193 0.1404 -0.1228 0.2632 -0.1974 0.3289 0.1667 0.1886 0.1930 -0.1491 -0.2105 0.2105 0.3772 -0.1974 -0.1579 0.5175 0.3947 -0.2412 -0.2544 0.2500 -0.3114 -0.1447 -0.2018 -0.3728 0.1535 0.2500 -0.3553 0.3158 0.3509 -0.1491 -0.1535 0.3596 0.2325 0.1404 0.2982 -0.1798 0.1667 0.2851 -0.2544 0.1360 0.1754 0.2807 -0.2851 -0.3465 0.2368 -0.2105 -0.2149 -0.1667 -0.1535 -0.2105 0.3728 -0.1667 -0.2237 -0.5395 -0.4079 -0.1711 0.2105 -0.2149 0.2763 0.3947 -0.2281 -0.1447 -0.2237 0.4298 -0.1228 -0.3202 -0.2325 -0.2061 -0.2149 -0.1667 -0.2149 0.2588 0.1974 0.2544 0.1228 -0.2763 -0.5307 0.1974 -0.1535 -0.2193 -0.4386 0.1842 -0.1886 -0.2675 0.3553 -0.2895 -0.2588 -0.1886 0.1930 -0.4474 0.2237 0.3377 0.3070 -0.2193 0.2895 0.3947 -0.3070 0.2456 -0.1623 -0.1974 0.2807 -0.1535 -0.1974 -0.1535 -0.2412 0.1754 -0.3333 -0.2193 -0.1842 0.3421 -0.2939 0.1491 -0.2237 0.1623 -0.1447 -0.2939 -0.2105 0.1711 -0.4079 -0.2719 0.2939 0.1798 0.2456 -0.2237 -0.4254 0.3333 -0.2018 0.2018 0.2544 -0.1491 0.2456 -0.2061 0.1798 0.2500 -0.4649 0.1184 -0.3640 0.2325 -0.1842 0.2105 0.1535 0.4123 0.2939 0.1930 -0.2982 -0.2368 -0.2368 0.3158 0.2675 -0.2544 -0.2500 0.3202 -0.2456 -0.2105 -0.4123 0.2193 0.2588 -0.2149 -0.2237 -0.2193 -0.2544 0.1886 0.2018 0.2193 0.1667 0.2632 -0.2105 0.2807 0.1930 -0.1974 0.2632 -0.2500 0.3114 0.2193 -0.3509 0.3509 0.3202 0.4211 0.2719 -0.2281 -0.2982 0.1140 0.2368 -0.1360 -0.3465 0.1974 0.1754 0.2193 -0.3158 0.3026 -0.2632 -0.1316 0.1974 -0.3553 -0.2018 -0.2500 -0.1798 0.1623 -0.2895 -0.1667 -0.1886 0.2982 -0.2412 0.3553 -0.2851 -0.4123 0.1711 -0.1491 -0.2763 -0.2588 0.2018 -0.2237 0.2939 0.2193 0.2281 -0.1974 -0.2719 -0.2719 -0.1974 0.2632 -0.2719 -0.2632 0.5658 0.1535 -0.2456 0.1711 0.1930 -0.4474 0.1798 -0.1930 0.2763 -0.1491 0.2895 -0.1404 0.2588 0.1886 -0.3289 0.2149 -0.1886 0.3553 0.2149 -0.2982 0.2368 -0.2632 0.2193 0.2105 0.1316 0.2061 0.1711 0.3246 0.2237 0.1974 0.3026 0.3421 0.1579 0.3026 -0.2456 -0.3114 0.2895 -0.1930 0.1447 -0.1842 -0.2544 -0.3070 -0.2149 -0.3114 0.2763 -0.2851 -0.2588 0.2719 -0.1886 -0.4868 0.2105 0.1447 -0.2719 -0.2325 0.3289 -0.2018 0.2149 0.2193 -0.1711 0.2061 -0.1754 0.3202 0.2632 0.3640 -0.2018 0.3684 -0.3684 -0.1798 0.2675 0.1404 -0.3246 0.2149 0.1447 0.2500 -0.2632 0.3860 -0.2544 0.1930 0.4211 -0.3553 0.1798 0.1491 -0.3289 0.1667 0.2500 -0.4035 -0.3246 0.1447 0.2982 -0.3640 -0.2895 -0.1886 0.2368 -0.2412 -0.3465 0.3070 -0.1579 -0.1404 -0.3684 0.2588 0.1842 -0.1842 -0.1491 -0.2763 0.3026 0.1711 0.3816 0.2807 0.1623 0.1667 0.2281 0.1404 0.1886 -0.3202 -0.1886 -0.2456 -0.2632 -0.2632 0.2763 -0.3026 -0.2018 -0.1754 0.2105 0.1491 0.1930 0.1754 -0.2939 0.2237 0.3246 0.1228 -0.2018 0.2544 0.1667 -0.3026 -0.3158 -0.1930 -0.1667 0.2982 0.1886 -0.2149 -0.3596 0.1579 -0.2675 0.2193 -0.1360 0.2105 -0.1842 -0.2193 -0.2368 0.3465 0.1667 0.1404 -0.4342 0.3289 0.1974 -0.2807 -0.1754 0.2763 -0.3333 -0.2325 -0.2763 0.3246 -0.1316 0.1667 -0.2412 -0.1491 0.2763 0.2544 -0.3553 -0.2851 0.2763 0.1974 -0.1930 -0.3553 -0.2675 -0.1447 0.2325 -0.1930 -0.3640 -0.1272 0.1930 0.1316 0.2237 -0.1623 -0.1886 0.2895 0.4825 0.2500 -0.1930 0.2018 0.2456 0.1623 -0.2105 0.2412 -0.1930 -0.1842 -0.2368 0.3114 -0.4211 0.2281 0.3509 0.1228 -0.3509 0.4518 -0.2237 -0.3860 0.2895 -0.2456 0.1667 0.2018 -0.2588 0.2368 0.2018 -0.2544 0.4167 -0.2939 0.2500 0.2763 0.2588 -0.4561 0.2719 -0.2544 -0.2061 -0.2281 -0.1447 -0.2851 0.1623 0.1623 0.2368 -0.3333 0.2500 -0.1842 -0.2632 -0.1798 0.3904 0.3026 0.2632 -0.2105 0.1842 0.3772 -0.1798 0.4079 0.2763 0.2105 -0.2105 -0.1711 -0.1535 0.4211 0.1491 0.2895 -0.2807 -0.2281 -0.3158 -0.2193 0.1754 0.2237 -0.2632 -0.1798 -0.4211 0.2719 0.3246 0.1667 0.3772 0.2544 -0.2149 -0.2500 0.2018 -0.0965 0.3640 0.3421 0.2018 0.1272 -0.2281 -0.1754 0.3904 -0.2632 -0.1579 -0.2193 -0.1886 -0.2412 0.2632 0.2719 -0.1798 0.3684 0.2237 0.2763 0.2763 0.1886 0.3421 0.3904 0.1272 -0.1754 0.3684 0.1930 -0.3421 0.5044 0.1667 0.4298" HIT_INDICES="25 38 50 52 74 84 88 92 95 97 116 119" ES_PROFILE="-0.1360 -0.1579 -0.1711 -0.0965 -0.1974 -0.1930 -0.1360 -0.0789 -0.0132 0.0614 -0.0132 0.0526" RANK_AT_ES="73.0000" RANK_SCORE_AT_ES="0.0100"/>
  <DTG RANKED_LIST="SexDevelopmentGenesPRL_remapped.rnk" TEMPLATE="na_as_pre_ranked" GENESET="gene_sets.gmt#HP_GENERALIZED_HIRSUTISM" ES="-0.2568" NES="-1.1450" NP="0.2863" FDR="0.7487" FWER="1.0000" CHIP="ftp.broadinstitute.org://pub/gsea/annotations_versioned/Human_Gene_Symbol_with_Remapping_MSigDB.v7.5.1.chip" RND_ES="0.1739 -0.2648 -0.1341 0.2989 -0.2295 -0.1227 0.1466 -0.1500 0.2159 -0.1182 0.1386 0.1136 -0.3386 -0.3034 -0.3239 0.4239 0.1989 0.2375 0.1375 -0.3216 0.1580 -0.2091 0.2091 0.1614 -0.2239 0.2761 -0.2307 -0.2705 -0.1875 -0.3068 -0.2250 -0.3716 -0.1909 -0.2455 -0.1500 0.2216 0.2375 -0.1693 -0.3261 0.2125 -0.2216 0.2750 0.1932 0.2750 -0.3943 -0.1568 -0.3193 0.1795 0.2841 0.1455 -0.2080 -0.2670 -0.3580 0.2375 -0.2761 -0.2364 -0.2091 -0.3295 0.2477 -0.1557 0.2102 0.3557 0.2443 0.1193 0.1943 0.1739 0.1205 -0.3693 0.2068 0.2034 -0.1591 -0.1273 -0.1545 -0.3352 -0.2318 -0.2477 -0.2557 -0.1750 -0.1909 -0.1920 -0.2114 0.2250 0.1955 -0.2250 0.3216 0.2977 0.3716 -0.2273 0.2284 0.1818 -0.3330 0.1489 -0.3227 0.2716 0.3000 -0.1432 0.2205 -0.2500 0.2477 0.1375 -0.2068 -0.1295 0.1886 -0.1739 0.3045 -0.2375 0.1341 0.1955 -0.2784 -0.3102 -0.1818 -0.3557 -0.3659 0.2636 0.2182 0.2489 -0.2000 0.1170 -0.1625 0.2091 -0.1682 0.1920 -0.2977 0.2057 0.3795 -0.1682 0.1500 -0.2045 0.2898 -0.2398 -0.3284 0.2511 0.3011 -0.1273 -0.2102 0.2125 -0.1489 -0.1273 0.1511 -0.1830 -0.1580 -0.3875 0.2636 0.2625 0.3045 0.3591 -0.1636 -0.2534 -0.2045 0.1511 0.2125 0.3114 0.2330 -0.1773 -0.2057 -0.1955 0.2068 -0.3114 0.1489 -0.1659 0.2000 -0.1943 0.2375 0.3250 0.2239 -0.2523 -0.1489 0.1216 -0.1909 0.3102 -0.3602 -0.2455 0.2568 -0.2295 0.1773 0.1989 -0.2511 -0.2307 0.1852 0.3148 0.2920 0.1284 -0.1239 0.2898 -0.3000 -0.1545 0.2511 -0.2295 -0.3045 -0.3955 -0.3966 0.1455 -0.2307 0.1932 -0.2648 0.2375 -0.1568 0.1466 -0.2136 0.2830 0.2182 -0.2705 -0.1875 0.1284 0.2727 0.3205 -0.3159 0.3148 0.2318 0.1068 0.1557 -0.1114 0.2080 0.1432 0.1125 0.2148 0.2545 0.3250 -0.3261 0.4761 -0.1591 0.2114 0.1500 0.2466 0.1273 -0.2523 -0.2273 0.2000 -0.1364 0.1523 -0.1409 0.1580 0.1955 0.2352 -0.1602 0.3216 -0.1045 -0.1625 0.2216 0.1852 0.3193 -0.2034 -0.2057 -0.1966 -0.1534 -0.1114 0.2875 0.1864 -0.1727 -0.2193 0.3011 -0.1693 0.1943 0.1750 0.2034 -0.2080 0.2568 -0.1750 -0.1909 -0.1591 0.2705 -0.1136 0.3307 -0.1545 0.2523 -0.2045 0.2250 0.1102 0.2227 -0.1011 -0.2011 -0.2193 -0.1511 0.1773 -0.1761 -0.3148 -0.2034 -0.2205 -0.2534 -0.2364 0.3114 0.1330 -0.3182 0.1534 -0.2966 0.2080 0.2011 0.1545 -0.2193 -0.1818 -0.2795 -0.3045 0.1500 -0.2114 0.2455 -0.1364 0.3182 0.1307 0.2443 0.2864 -0.3023 0.1932 0.2045 0.3477 0.2841 -0.2261 -0.3193 0.1682 0.1636 0.2261 -0.1375 -0.2477 0.1750 -0.2182 -0.1489 -0.1864 -0.1830 -0.1568 0.2920 -0.2045 -0.1545 -0.2580 -0.1773 -0.1886 -0.3739 -0.2932 0.1057 0.1898 -0.2955 0.2261 -0.2295 0.3705 -0.2398 0.1500 -0.1784 0.2761 -0.2205 0.1830 -0.2807 -0.1580 -0.2420 -0.1523 0.1727 0.2920 -0.2216 -0.1409 0.1943 0.2182 -0.1682 -0.1523 -0.2489 0.1852 0.2216 0.1227 0.2386 0.1864 0.1989 -0.2830 -0.3477 -0.1920 0.1318 -0.2545 0.2625 -0.2795 0.2125 0.1125 0.2909 -0.2534 -0.1545 0.3750 0.2080 0.2011 0.1568 -0.2159 -0.2795 -0.3784 -0.1739 -0.1545 0.3761 0.2091 -0.2023 -0.1841 -0.2114 0.3114 -0.2420 -0.1830 -0.1795 -0.2227 0.2750 0.2591 0.3307 -0.1727 0.2273 -0.2750 0.2648 0.2295 -0.2295 0.2216 0.2455 -0.2716 0.3136 -0.3182 -0.1432 -0.2023 -0.1500 -0.2386 0.1205 0.2227 -0.2557 0.2443 -0.1750 0.1557 -0.2273 -0.3307 0.1841 -0.1443 0.1943 -0.2375 -0.1398 0.2023 0.1659 -0.1420 0.1545 -0.1318 0.1659 0.2068 0.1830 0.3602 0.2659 -0.2011 0.1955 0.2364 -0.2750 -0.2636 -0.2500 -0.2284 0.1875 -0.2852 0.2193 0.2989 -0.2648 -0.2227 -0.3409 0.2466 -0.2773 -0.2625 -0.0932 -0.2068 0.1670 0.2148 0.2500 0.1784 -0.1409 -0.2080 0.1898 0.2216 0.2011 -0.2750 0.1966 0.3239 0.1636 0.2830 -0.2568 0.2545 -0.1807 0.2239 0.2886 0.3398 0.2284 -0.1977 0.2580 0.1136 -0.2000 0.1864 0.2966 0.2761 0.1886 0.1659 -0.3239 0.3307 -0.1386 0.3670 0.1693 0.2023 0.2705 0.3114 0.1784 0.2068 0.2318 0.1841 -0.2284 0.2205 0.2205 -0.1614 -0.1898 -0.4125 -0.1955 -0.2682 0.2761 0.2716 0.1307 0.2977 0.2636 0.2705 0.1920 -0.3375 0.2534 -0.3716 -0.1284 -0.2034 0.1489 -0.4432 0.2023 0.2761 -0.2023 0.1580 -0.1830 -0.1614 -0.3705 0.2227 -0.1386 0.2023 -0.1841 -0.2648 -0.1489 0.1284 0.1602 0.2261 -0.2261 0.1500 -0.2205 0.1739 0.1898 -0.2898 -0.1568 -0.2443 0.2330 0.3534 0.2659 0.1830 -0.0795 -0.1818 0.1761 0.2966 0.1500 0.2193 -0.3705 0.1852 -0.1750 -0.1591 -0.2864 -0.2057 0.1750 0.1227 0.1761 -0.2659 -0.3659 0.2352 0.2295 -0.2761 -0.1989 -0.1330 0.1250 -0.4659 -0.2034 0.1636 -0.1534 0.2864 -0.2545 0.1898 -0.2205 -0.1955 0.1636 -0.1739 0.2068 0.1955 -0.3398 -0.3670 -0.1420 0.2375 -0.1955 -0.1205 0.1977 -0.1375 0.3784 -0.2375 -0.3136 0.1852 -0.1466 0.2625 0.2114 0.1852 0.2489 0.2250 0.3205 -0.1898 0.1841 0.2193 0.1511 -0.1943 -0.2909 0.2034 0.2636 -0.1886 0.1648 0.1739 -0.1432 0.3716 -0.2830 0.1409 -0.1182 -0.2898 0.1375 0.4239 -0.1591 -0.1818 -0.1489 -0.3273 0.2125 0.4205 0.1943 -0.3409 0.1375 -0.3159 -0.1943 0.2114 0.2205 -0.2182 -0.3477 -0.1534 0.1909 0.1909 0.1841 0.3011 -0.1636 0.1580 -0.1545 0.3273 0.1523 -0.3636 -0.1852 -0.2864 -0.2591 -0.1364 -0.1716 0.1500 0.2591 0.3636 -0.1659 0.1682 -0.1511 -0.1466 -0.3170 -0.1057 -0.2182 0.2761 0.1920 -0.2068 0.1398 0.1386 0.1136 0.1932 -0.1580 -0.2307 -0.2977 0.1761 -0.2784 0.2330 0.1455 0.1920 -0.3591 0.2307 0.2955 0.1920 0.2227 -0.2000 0.2705 -0.1864 -0.2966 0.1852 0.2852 -0.2761 -0.2114 -0.1841 -0.1455 -0.1591 0.2034 0.1455 0.2034 -0.2932 0.2261 -0.2000 -0.1841 -0.2727 0.1852 -0.1420 0.2068 -0.2170 0.2477 0.1239 0.1886 0.2034 0.1398 0.3023 -0.2602 -0.2523 0.1955 -0.1659 -0.1136 -0.2205 -0.1398 -0.1420 -0.3307 0.1250 0.3625 -0.3341 -0.1409 0.2000 0.2920 0.3193 0.1670 0.2227 0.2886 0.1966 0.1955 0.1693 0.1398 0.2477 -0.2102 -0.3409 -0.2216 0.2193 0.2136 -0.2898 -0.1773 -0.1557 -0.3080 0.1409 -0.2386 0.3182 -0.2864 -0.2739 0.2818 -0.1909 -0.2920 0.1750 0.2318 -0.1875 0.3261 0.2670 0.2545 0.1659 0.1659 0.2830 -0.2114 0.1750 -0.3330 -0.3398 0.1341 -0.2136 0.1943 -0.1943 -0.2307 0.2193 0.1636 0.1216 0.2102 -0.2364 0.3375 -0.2591 0.2432 0.1625 -0.2239 0.1636 0.1830 0.2693 0.1375 0.2580 -0.2136 -0.2375 0.3318 -0.1250 -0.2614 0.2193 -0.2955 -0.2398 -0.2500 -0.2114 -0.2375 -0.2170 0.2239 0.3500 0.2591 -0.1693 0.1727 0.2761 0.2386 0.1557 0.1795 0.2330 -0.2568 -0.2307 -0.2057 -0.2932 0.3364 0.1670 -0.2795 0.1943 0.2182 0.1591 -0.3091 -0.1273 -0.2205 -0.2375 -0.1648 -0.1011 -0.1807 0.2534 -0.2068 -0.2216 -0.2011 0.1080 0.2080 -0.2557 0.1773 -0.1386 0.1739 0.1614 0.1977 0.1239 0.2534 -0.2455 -0.2989 -0.1568 0.1636 0.3011 -0.1750 -0.1989 -0.3318 0.1682 -0.2273 0.1943 -0.4148 0.2307 -0.2034 0.1330 0.2136 0.3636 -0.1898 -0.2068 0.2841 0.2409 0.1648 -0.2477 -0.1591 0.3102 0.2523 0.2602 0.1534 0.1364 -0.1852 -0.2227 -0.3955 0.1670 0.1886 0.1670 0.2227 0.2545 -0.2761 0.2193 -0.2591 -0.2830 -0.1886 -0.3216 0.2591 0.2557 0.1682 -0.1500 -0.3170 -0.1943 0.2034 -0.2000 -0.1932 -0.2307 -0.1614 -0.2136 0.2148 -0.1580 -0.1307 0.1898 0.1625 -0.1943 0.3273 0.1932 -0.2773 -0.2420 0.1989 -0.2193 0.1818 -0.1489 0.2989 0.1602 -0.1739 0.2761 0.2943 -0.2943 -0.1795 0.1932 0.2761 0.2477 0.2795 -0.2886 -0.3784 -0.1568 0.3602 0.2080 0.1386 0.2023 -0.1091 -0.3398 0.3136 -0.3523 0.2568 0.3057 0.2750 -0.2102 0.1989 -0.1830 0.1693 -0.3364 0.2273 -0.1830 0.2545 -0.2000 0.1670 -0.1409 -0.3227 0.3682 0.2239 0.1932 0.2023 0.2273 0.2136 -0.1636 0.1750 -0.2068 0.1909 0.2284 0.2182 0.1216 0.2591 0.2875 0.3670 0.2352 -0.1420 -0.1557 -0.3625 -0.2011 0.1307 -0.1273 -0.2330 0.1852 0.1307 0.1932 -0.2114 0.1318 0.1398 -0.2068 -0.1932 0.3307 -0.2114 0.2523 -0.1591 0.2261 -0.2102 0.3375 -0.1795 0.3716 0.1818 0.2489 -0.1545 0.2193 0.3352 0.2568 -0.1386 -0.2398 0.1489 0.3080 -0.1591 -0.3830 0.2318 0.1511 -0.2420 -0.2580 0.1489 -0.1955 -0.2205 0.1920 -0.1898 0.3761" HIT_INDICES="19 34 44 47 48 49 52 66 68 74 81 88 92 100 102 114" ES_PROFILE="-0.1102 -0.1750 -0.1943 -0.1500 -0.0875 -0.0250 0.0193 -0.0364 0.0170 0.0341 0.0420 0.0500 0.0852 0.0841 0.1375 0.1000" RANK_AT_ES="43.0000" RANK_SCORE_AT_ES="2.8900"/>
  <DTG RANKED_LIST="SexDevelopmentGenesPRL_remapped.rnk" TEMPLATE="na_as_pre_ranked" GENESET="gene_sets.gmt#GOBP_NEGATIVE_REGULATION_OF_MOLECULAR_FUNCTION" ES="-0.2730" NES="-1.1436" NP="0.2738" FDR="0.7495" FWER="1.0000" CHIP="ftp.broadinstitute.org://pub/gsea/annotations_versioned/Human_Gene_Symbol_with_Remapping_MSigDB.v7.5.1.chip" RND_ES="0.2110 0.1995 -0.2587 -0.2948 -0.3329 0.2124 -0.2314 0.2417 0.3567 -0.3975 -0.1729 0.2280 -0.2566 0.2614 -0.1314 -0.1709 0.3206 -0.2376 -0.2124 -0.1858 0.1287 0.3329 0.2083 0.3567 -0.2206 0.2437 0.2532 -0.1763 -0.5276 -0.3240 0.4506 0.4336 -0.2764 0.1824 -0.4159 0.1913 -0.2199 0.3206 -0.1879 0.2798 0.2417 0.2410 0.2083 0.1504 0.1886 0.1409 -0.2471 0.4568 0.2594 0.3206 0.1756 -0.4329 0.2260 0.3799 0.4329 -0.1845 -0.3533 0.1416 -0.2818 -0.1695 0.2233 -0.2076 0.1600 -0.1634 0.1491 -0.1702 0.3199 -0.3091 0.2873 0.1382 0.2845 -0.1470 -0.2709 -0.2682 -0.1824 0.3376 0.2771 0.2117 0.2151 -0.2995 -0.2730 -0.2532 0.3710 0.3268 0.3268 -0.1736 -0.2730 -0.1634 -0.1504 -0.3417 0.2151 -0.2192 -0.2621 -0.2607 -0.1961 0.2845 0.2975 0.1736 0.2737 -0.2294 0.2022 0.1879 0.2192 -0.2791 -0.1307 -0.2314 -0.2430 0.2498 0.3969 0.1749 0.3063 0.2260 0.1579 0.1736 0.3009 0.2124 -0.2376 -0.2280 -0.3853 -0.2444 -0.3295 0.3649 0.3050 0.4159 0.1232 -0.1947 -0.3315 0.1436 0.2403 -0.1144 0.1845 -0.3002 0.1995 -0.2287 0.1661 0.2818 0.2260 0.2301 0.2063 0.2703 -0.2703 -0.2655 -0.1967 -0.2001 0.3091 0.3710 0.2240 0.2703 -0.1375 0.2532 -0.4003 -0.3622 -0.2383 -0.1552 -0.2110 -0.1668 0.1572 -0.2859 0.3451 0.2355 0.3179 -0.2709 0.2614 0.1790 -0.2614 -0.2832 0.1409 -0.3833 -0.1572 -0.2641 -0.2001 -0.2172 -0.2410 -0.1545 0.1355 0.4391 -0.1096 -0.3240 -0.2172 -0.0912 0.3084 0.1491 -0.2668 0.1402 -0.1511 -0.3567 -0.2138 0.2757 -0.2063 -0.1613 -0.4772 0.2083 0.2260 0.1940 -0.2178 0.2526 -0.1436 0.2614 0.1695 -0.2621 -0.2594 -0.2444 -0.1961 0.1675 0.3199 -0.2880 -0.3152 0.1416 0.1246 -0.1355 0.2614 0.2914 -0.1811 0.1947 0.2172 -0.2505 -0.2342 -0.2192 0.2464 -0.2138 -0.2791 0.2852 0.2029 -0.3894 0.2403 0.3533 -0.2696 0.2117 -0.1906 0.2961 -0.2294 0.2328 -0.4064 -0.2090 -0.2001 -0.1661 0.1845 -0.1933 0.1729 -0.2587 -0.1096 0.1886 0.3356 0.3594 0.1688 -0.2975 -0.1729 0.1879 -0.2696 -0.1613 -0.2321 0.3057 0.2083 -0.2791 -0.3118 0.1307 0.2342 0.3826 0.2607 -0.2321 0.2056 0.2580 0.1899 0.2260 0.2383 -0.2410 0.2151 0.3417 -0.2709 -0.2090 0.1552 0.2389 -0.1443 0.1246 0.4329 -0.2029 -0.2090 0.2103 0.1321 -0.2369 0.1770 -0.2110 -0.3390 -0.2240 -0.1818 0.3145 0.1586 0.3717 -0.4357 0.2063 -0.2682 0.1545 0.1184 -0.2131 -0.1470 0.2090 0.1967 -0.3703 0.1899 0.2165 -0.1961 0.2880 -0.3479 0.3445 0.1722 0.4513 -0.1396 0.2587 0.1872 0.3057 0.1634 -0.2580 0.3383 0.2594 0.3084 -0.2437 -0.1974 -0.1926 0.3240 0.1818 0.2587 0.1845 -0.2124 -0.2703 0.2267 0.2560 -0.2301 -0.2532 -0.1688 -0.1436 0.2478 -0.2859 0.2355 0.2464 -0.1811 0.2532 0.1824 -0.3199 -0.1838 0.3717 -0.1933 -0.3029 -0.3805 0.2703 -0.2941 -0.2267 -0.2464 0.2580 -0.2464 -0.1872 -0.2403 -0.2212 0.1355 -0.2029 -0.2138 0.3880 0.3057 -0.3091 0.2614 -0.3145 0.2212 -0.2328 0.2131 0.2321 0.1661 0.1681 -0.3417 0.2260 -0.2117 0.1287 -0.3506 0.3206 -0.3268 0.4806 0.2165 0.3091 -0.1341 0.1647 -0.1681 0.1790 0.1974 -0.1457 0.3029 -0.2968 0.1620 0.3982 -0.2199 -0.1443 0.1552 -0.1763 -0.2267 -0.3472 0.2110 -0.1722 0.3451 0.1852 -0.2090 0.1600 -0.2076 0.2703 0.2328 0.1532 0.1736 0.1613 -0.3261 0.3152 0.2914 -0.2498 -0.2328 0.2035 0.1668 0.2737 0.2063 -0.2151 -0.4418 -0.1988 -0.2165 0.2103 0.1620 -0.2457 0.2178 0.2907 -0.2498 -0.4683 -0.2063 -0.2682 0.1784 -0.3179 -0.2948 -0.1858 -0.1838 -0.3553 -0.2383 -0.3587 0.2587 -0.2110 0.3268 -0.2206 -0.1348 -0.4241 0.3288 -0.2206 -0.3567 -0.2771 0.1491 -0.1484 -0.2199 -0.1607 -0.2587 -0.2818 0.1995 0.2532 0.2975 -0.4568 0.1150 0.2287 0.2995 0.2328 0.2825 0.4717 0.3383 0.2553 0.1967 0.3472 -0.2151 0.2764 -0.1538 -0.3805 0.1797 0.1681 -0.1647 0.3186 -0.1688 -0.4064 -0.2124 0.3206 0.1947 -0.2696 -0.2151 0.2110 -0.1552 0.2553 -0.1518 -0.3172 -0.4629 -0.3172 -0.2172 -0.3356 0.2022 -0.2491 -0.2049 0.2138 -0.2471 0.1886 0.3002 -0.2355 -0.2410 -0.1430 -0.2757 0.2743 0.3002 -0.1852 -0.2532 0.3057 -0.1995 -0.1518 0.4214 -0.4656 0.3329 0.2873 -0.3179 0.2076 0.3233 0.3683 -0.2764 0.1225 0.1777 -0.2314 0.1293 0.2444 -0.1688 0.3445 0.1886 -0.2859 0.1763 -0.1361 0.2519 -0.2498 0.2444 0.1790 -0.1450 0.2301 -0.1586 -0.1729 0.2090 -0.2144 0.2240 -0.3002 0.3152 0.2655 -0.2907 0.1736 0.4214 -0.2655 0.2389 0.2941 -0.2852 0.3036 0.2437 0.1579 -0.1368 0.3029 0.4357 0.2015 0.1702 -0.1586 0.1913 -0.2090 -0.1246 0.1253 -0.2035 0.2845 0.2818 -0.1675 -0.2260 0.2880 -0.1178 0.2614 0.2035 0.2532 0.1933 -0.3029 0.1675 0.2594 0.3533 0.2321 -0.1790 -0.2655 -0.4064 0.1797 -0.2975 -0.1443 -0.1824 0.2206 -0.2056 -0.1368 0.3703 -0.1906 -0.2301 -0.3063 -0.1361 -0.2641 -0.2832 -0.2138 -0.3036 0.3091 0.2383 0.4214 -0.1396 -0.1709 0.2784 -0.1348 -0.2410 0.3261 -0.2206 -0.3186 0.2614 -0.2117 0.2083 -0.2260 0.2383 -0.2165 -0.1491 0.2083 -0.2614 -0.1729 0.2614 -0.3091 -0.3363 -0.2172 -0.4956 -0.1246 -0.3656 -0.3268 0.2049 -0.1402 -0.1239 0.2117 -0.2383 -0.2056 -0.3125 -0.1620 -0.4180 0.2464 -0.2267 -0.1756 -0.1858 0.2063 -0.2471 -0.3975 0.2920 0.3683 0.2948 -0.2383 -0.2240 0.1933 0.1933 0.1396 0.3615 0.2192 -0.2192 -0.1974 -0.2056 0.2178 0.1709 -0.1879 -0.1722 0.2880 -0.1613 0.2594 -0.2226 -0.2022 -0.3172 -0.1443 0.2934 -0.2737 -0.2117 -0.1926 -0.1396 0.1430 0.2648 -0.2560 0.2737 -0.1157 -0.1423 0.1661 -0.1552 -0.2301 -0.1545 -0.2798 0.1613 -0.2138 -0.2914 -0.2287 -0.2260 0.1879 -0.3152 0.1402 -0.3860 -0.2464 0.2403 -0.1525 -0.2546 0.2845 0.1613 0.1940 -0.3622 -0.2138 -0.1709 -0.2560 0.1593 -0.1865 0.2621 -0.2172 -0.1736 0.1818 0.2035 -0.1327 0.2165 -0.2056 0.3383 0.3091 0.1933 -0.2321 -0.2192 -0.3656 0.2498 -0.1995 -0.2491 0.2825 0.5276 0.1559 -0.1695 -0.2825 0.2498 0.1899 0.1784 -0.2301 0.2464 -0.1838 0.3628 0.1709 -0.2301 0.2743 0.1675 0.4152 0.2444 -0.2042 -0.2471 0.1790 0.2138 -0.2430 -0.1307 0.2546 -0.2886 -0.1940 0.2376 0.2083 0.1872 0.1974 0.2090 0.2703 -0.2383 -0.3472 -0.1314 -0.3050 0.1545 0.2321 -0.2199 0.1967 -0.3091 0.3315 -0.4152 -0.2151 -0.2696 0.2914 0.3445 0.2206 -0.1511 -0.1532 0.3506 -0.3356 -0.2110 0.2199 0.2614 0.3417 0.1722 -0.3656 -0.2389 0.2580 0.3233 -0.3097 0.1443 0.1961 0.4534 -0.2491 -0.1702 -0.2260 0.1498 -0.2566 0.1967 0.2417 0.3009 0.3622 0.1273 -0.3826 -0.2430 0.2144 -0.1709 0.4268 -0.2757 -0.2505 0.3002 0.3125 -0.1790 0.1906 0.1709 -0.2103 -0.2301 -0.3029 0.1491 -0.2526 0.1593 -0.3268 0.2376 0.1600 0.1749 -0.1695 0.2730 0.1695 -0.1709 -0.3233 -0.2267 -0.3274 0.2110 -0.1259 -0.3179 0.3288 -0.3860 0.2410 -0.2001 0.2063 -0.2015 0.1416 -0.2457 0.2437 -0.2941 -0.1593 0.3472 -0.1961 0.1675 -0.3587 -0.2029 -0.3145 -0.1593 0.1593 -0.2784 0.2355 0.2376 0.2063 -0.2117 0.3683 -0.2076 -0.2764 -0.2532 0.3295 0.3764 0.1498 -0.1770 -0.1729 0.3622 -0.2172 -0.1593 0.2138 0.2968 0.2444 0.1879 0.1368 -0.3805 0.2675 -0.3199 -0.1777 -0.2471 0.2403 -0.1988 0.2090 -0.1484 0.1729 0.3676 -0.1484 0.2696 -0.1375 0.3349 -0.1675 -0.2369 0.2389 0.2192 -0.2240 0.2240 0.2049 -0.1382 -0.1709 -0.2206 0.3186 -0.3730 -0.3179 0.2376 -0.1947 -0.1926 -0.3179 -0.3125 0.2192 -0.3737 0.3322 0.1811 0.1607 -0.1402 -0.2212 -0.2383 0.1484 -0.1824 -0.3587 -0.2103 -0.1498 0.2212 0.1341 -0.4329 0.1443 0.2022 -0.3050 -0.1416 -0.3097 0.3268 -0.1634 0.2532 0.1457 0.2641 -0.3833 0.2199 -0.3063 0.3002 -0.2621 0.1579 -0.2526 0.1559 0.1933 -0.2029 0.1906 -0.1232 -0.2117 0.2975 -0.2914 -0.1348 0.1995 0.2206 0.0851 -0.2172 0.3233 -0.2941 0.2192 0.2607 0.2376 0.1293 0.1906 0.1607 0.2471 0.2001 -0.2260 -0.2634 0.2383 -0.2035 -0.1613 0.1736 0.2594 0.2648 -0.2029 0.1749 0.2852 0.1484 0.1416 -0.1293 -0.2090 -0.2301 0.1695 -0.2301 -0.2757 0.1756 0.1899 0.1709 -0.2110 0.1593 -0.2199 0.2131 0.1838 -0.3029 0.2090 -0.2233 0.1239 -0.1157 -0.1552 -0.1886 -0.2240 0.2478 -0.2410 0.3091 0.1341 0.1770 -0.1668 -0.2594 -0.2056" HIT_INDICES="3 4 7 34 43 61 89 92 99 100 101 108 111" ES_PROFILE="0.0504 0.1273 0.1865 0.0334 0.0395 -0.0340 -0.1961 -0.1368 -0.1130 -0.0361 0.0408 0.0647 0.1239" RANK_AT_ES="88.0000" RANK_SCORE_AT_ES="-0.4800"/>
  <DTG RANKED_LIST="SexDevelopmentGenesPRL_remapped.rnk" TEMPLATE="na_as_pre_ranked" GENESET="gene_sets.gmt#HP_ABNORMALITY_OF_PELVIC_GIRDLE_BONE_MORPHOLOGY" ES="-0.1877" NES="-1.1424" NP="0.2843" FDR="0.7484" FWER="1.0000" CHIP="ftp.broadinstitute.org://pub/gsea/annotations_versioned/Human_Gene_Symbol_with_Remapping_MSigDB.v7.5.1.chip" RND_ES="0.1584 -0.2268 0.1398 -0.1603 -0.1329 0.2053 -0.1417 -0.1193 0.2414 -0.0978 -0.2307 0.1212 0.1408 -0.1828 0.0792 -0.1642 -0.1046 -0.1887 -0.1769 0.1369 -0.1515 0.1916 -0.3099 0.1261 -0.1945 0.1134 0.2649 0.2317 -0.2385 -0.1437 -0.1799 -0.1711 -0.2209 -0.2405 0.1017 -0.0821 -0.0958 -0.1613 -0.1261 0.1046 0.1085 -0.2835 -0.1554 -0.1965 -0.1466 0.1114 0.1202 -0.2414 0.1290 0.2463 0.1075 -0.1114 -0.1603 -0.1838 -0.1339 -0.1896 0.1681 0.3959 -0.1105 0.1496 0.2072 0.1838 0.1623 0.1857 0.2835 0.1632 -0.2063 0.1153 -0.1408 -0.1329 0.1417 0.2239 -0.1896 -0.2014 0.0811 -0.1398 -0.1290 0.0997 -0.1496 -0.2004 0.1378 0.1447 0.1036 0.2004 0.1408 0.1857 -0.1388 0.2170 -0.1701 0.1877 -0.1417 0.1955 0.1222 0.1476 -0.1183 -0.2532 0.0782 -0.1877 0.1290 0.1271 -0.2160 0.1349 0.1153 0.1349 0.2356 -0.2092 -0.1281 -0.2414 -0.1711 -0.1017 0.2610 -0.2199 -0.1202 0.1232 0.1789 -0.0870 -0.2004 0.1408 -0.1281 -0.1153 -0.2893 0.0860 0.1339 -0.1447 -0.1926 -0.1877 -0.2092 0.1808 -0.1193 -0.1662 -0.3978 0.2209 0.0880 -0.1144 0.1349 0.1525 -0.1290 -0.1554 0.2229 -0.1310 0.1906 -0.1740 0.1388 -0.1388 0.1417 0.2864 -0.1241 0.1975 -0.2454 -0.1036 0.2737 -0.1867 0.1114 0.2063 0.1681 0.2151 0.1564 0.2796 -0.1603 0.1457 -0.0880 0.4115 0.1310 -0.1437 -0.1760 0.1789 0.2473 0.1955 0.1525 -0.0987 -0.1261 -0.2287 0.3148 -0.1153 0.2571 -0.1857 0.1877 0.1437 0.3548 -0.1730 0.0919 0.1339 -0.1065 0.1994 -0.1183 -0.2874 0.1711 -0.2688 0.1584 0.2434 -0.2004 0.1124 -0.1848 0.2141 -0.1320 0.2512 0.1075 0.2297 -0.1779 0.2444 -0.1398 0.1584 0.3324 -0.1818 0.1760 -0.1613 0.2385 -0.1750 -0.1369 -0.1564 -0.2473 0.2307 -0.1681 0.2346 -0.1799 -0.2170 0.2268 -0.1339 0.1046 -0.2219 0.1261 -0.0978 0.1505 0.1476 0.1134 0.1574 0.2385 -0.1183 -0.2033 0.1232 -0.1134 -0.1466 0.1877 0.1779 0.0958 0.1896 -0.1632 0.1114 -0.1173 0.1427 0.2151 -0.2141 0.1036 -0.1369 0.0968 -0.1584 0.1642 -0.2014 0.1329 0.1593 0.1632 -0.0831 0.1681 0.1877 0.1466 0.1799 -0.1926 -0.2434 0.1281 -0.2287 -0.1281 0.1779 -0.1544 0.2923 0.0968 -0.1505 -0.1398 -0.1163 -0.1153 -0.2053 -0.1075 0.2023 0.1857 -0.1349 0.2141 0.1281 0.1447 0.1955 -0.1310 -0.1124 -0.1916 0.1779 -0.1672 -0.2483 0.1857 -0.2043 0.2131 0.1261 0.1603 0.1075 0.1613 -0.1867 0.1075 -0.1388 -0.1672 -0.1183 -0.2151 0.2424 -0.1134 0.1877 0.2639 0.2111 0.0899 -0.0968 -0.1261 -0.1388 -0.1613 -0.2717 0.2004 0.1496 0.1867 -0.1173 0.0997 0.2033 -0.2004 0.1984 0.1369 0.2659 -0.1799 -0.1818 0.1437 -0.2278 -0.1437 -0.1447 0.0850 0.1584 -0.1046 -0.1457 0.0978 -0.1789 -0.1720 0.2043 -0.1437 -0.1427 -0.2268 0.1496 0.1320 -0.1769 -0.1281 -0.1046 -0.1476 -0.1544 0.1740 0.1632 -0.0958 -0.2102 0.1544 0.1740 -0.1369 0.1525 -0.1848 0.0782 0.1799 -0.1339 -0.1730 0.1603 0.2405 -0.1603 -0.1310 -0.1623 0.1505 -0.1457 -0.1388 -0.1173 -0.1769 -0.1720 0.0968 0.2248 -0.1554 0.3011 0.1476 -0.1720 0.0890 0.2845 0.1007 0.1877 0.2004 0.1153 0.1251 -0.1261 -0.1017 -0.2747 -0.1369 -0.2092 0.1926 -0.1740 0.1564 -0.2317 -0.1955 -0.1369 -0.1877 0.1584 -0.1222 0.1750 -0.1965 -0.1613 0.0919 0.2033 0.1300 0.1398 0.3548 0.2141 -0.2854 -0.1036 0.2522 -0.1232 -0.2082 -0.1173 0.1105 0.2111 -0.1818 -0.0909 -0.1857 -0.1065 0.2336 -0.2014 0.0772 0.1329 0.1496 0.2542 -0.2004 0.1613 -0.1877 0.1310 -0.1779 -0.1935 -0.1496 0.1544 0.1799 0.1672 0.1320 -0.2151 0.1535 0.1202 0.1760 0.1427 -0.1017 -0.1202 -0.1779 -0.1437 0.1153 -0.1232 -0.1036 -0.1134 0.1642 -0.1300 0.1222 0.1975 -0.2229 0.1799 0.1584 0.2180 -0.2180 0.1369 -0.1808 -0.1085 -0.2571 -0.1369 -0.1994 0.1916 0.3128 0.1447 0.2209 -0.2180 -0.2610 -0.2473 0.1838 -0.2463 -0.2043 0.2551 0.0841 0.0997 -0.1867 -0.1036 0.1564 -0.1232 0.1505 -0.0753 0.1994 0.1593 -0.1339 -0.1144 -0.1496 0.1476 0.1476 0.1906 -0.1036 0.0762 0.2678 -0.1887 -0.1965 0.1388 -0.1799 0.1339 0.1300 0.1486 0.1740 -0.1202 -0.1007 -0.1584 0.2072 0.2473 0.1681 -0.0792 -0.1046 0.1681 0.2414 -0.1740 0.1095 -0.2180 -0.0860 -0.1290 0.2424 0.1867 0.1183 -0.0978 0.2610 0.2317 -0.2180 -0.2180 0.1241 0.1681 0.1261 -0.1926 -0.1662 -0.2023 0.1681 -0.1642 0.1603 0.2405 -0.1720 -0.1828 -0.1232 -0.1984 -0.1202 0.1887 0.1369 -0.2111 0.1603 0.1447 0.2659 -0.1769 0.1906 -0.1105 -0.1535 -0.1232 -0.1564 0.0938 -0.1476 -0.1828 0.1349 -0.1388 -0.1945 -0.0890 -0.1026 -0.1466 0.1359 0.2913 -0.1114 0.2033 -0.1466 0.1623 -0.2121 -0.1437 -0.1926 0.1593 0.1662 0.1779 0.2356 0.1065 -0.2209 0.1711 0.2747 -0.1222 -0.2551 0.1984 0.0948 0.1065 -0.1554 0.1808 0.1134 0.1134 -0.2659 0.1906 0.1818 -0.1554 0.1026 0.1271 -0.1564 -0.0968 -0.1711 -0.1095 0.0958 0.1525 -0.1339 0.1447 -0.1281 0.0958 0.1085 -0.2424 -0.2170 -0.1300 0.1867 0.1241 -0.2473 -0.2933 0.1466 -0.1134 -0.1564 -0.1955 0.1701 0.2023 0.1867 -0.1476 -0.0850 -0.1525 -0.1183 -0.1369 0.0802 0.1466 -0.1632 -0.1437 -0.2219 0.1955 -0.1505 -0.1652 -0.1613 -0.2463 0.2590 -0.0762 0.1574 0.0782 0.0978 0.1329 -0.2414 0.1134 0.0929 0.2053 -0.0802 -0.2102 -0.1711 0.2346 -0.1369 0.1222 -0.1848 0.1906 -0.2287 -0.1114 0.1740 0.1232 0.1193 0.2893 0.1642 -0.1447 -0.1339 0.1623 -0.1349 -0.1544 -0.1065 -0.1965 0.1535 0.1300 0.1290 -0.2727 -0.1672 -0.1730 0.1984 -0.1574 -0.1476 -0.1486 -0.1701 -0.1848 0.1711 0.3793 -0.1427 0.1241 -0.1808 -0.1290 -0.1642 -0.1359 -0.2854 -0.2190 -0.2483 -0.1222 0.3118 0.1564 0.1838 -0.1945 0.1525 0.1388 -0.2053 0.1916 0.1329 0.2141 0.1818 0.1281 0.2199 -0.3372 0.2014 -0.1369 0.3011 0.1466 -0.0860 -0.1398 -0.1857 -0.1525 0.1945 0.2620 0.1349 -0.1408 0.1447 0.2434 0.2708 0.1769 -0.2590 0.1359 -0.1222 0.3128 0.1466 -0.2014 -0.1261 -0.1427 -0.1691 0.2004 0.1281 0.1613 0.0655 0.1916 0.1779 0.1222 0.1466 0.1369 -0.1114 -0.0948 0.1329 0.1711 -0.2014 -0.2053 -0.1398 -0.1466 -0.1623 -0.3187 0.2708 0.1681 -0.1056 0.1085 -0.1750 -0.1994 -0.1652 0.1241 -0.1769 0.1271 0.1202 0.1007 -0.1662 0.2239 0.1017 -0.1525 0.1730 -0.1437 0.1955 -0.1535 -0.3011 -0.1828 -0.1417 -0.1779 0.1144 0.2043 0.1828 0.1388 0.2991 0.2395 -0.2102 -0.1887 -0.1173 -0.2190 -0.1359 -0.1935 -0.2131 -0.0684 -0.1300 -0.1916 0.1789 -0.1281 0.1339 -0.1300 -0.0870 -0.0870 0.1466 0.1359 0.2072 -0.1613 -0.1691 -0.1310 0.1779 -0.1613 0.1466 0.1906 0.1760 -0.1271 0.1114 0.2160 -0.2180 0.1300 0.2219 -0.1818 -0.2180 0.1476 0.1642 -0.1310 0.2366 -0.2219 -0.1281 0.0850 0.2874 0.1007 -0.1417 -0.1026 -0.2043 -0.1799 -0.1662 0.3109 0.1887 -0.2903 -0.1818 -0.2209 -0.0958 -0.1769 0.2199 -0.1144 -0.1163 0.2532 -0.1603 -0.1848 0.1486 -0.1349 0.1818 0.1984 -0.2239 0.1241 0.0890 -0.1036 0.1378 0.2014 -0.1926 0.1476 -0.1359 -0.2082 0.2248 -0.1652 -0.1437 -0.1769 0.1672 0.1760 0.1241 -0.1281 -0.2933 0.1935 -0.1408 0.1466 -0.1408 -0.1085 -0.1329 0.1036 -0.1564 0.1926 -0.1427 0.1701 -0.1652 -0.1202 0.1574 0.1681 0.1720 -0.1153 0.2111 0.1417 -0.0958 0.2493 0.0743 0.1388 0.1222 -0.2121 0.1632 0.1378 -0.0792 0.1056 -0.1926 0.1271 -0.1349 0.2405 0.1036 0.1183 0.1828 -0.1584 0.1642 -0.1681 -0.1095 -0.2082 -0.2111 -0.1681 -0.1261 -0.1535 -0.1906 0.1613 0.1584 -0.1652 0.2639 -0.1437 0.1779 0.1740 -0.3079 -0.2248 0.2630 -0.1212 0.1339 -0.1760 0.2717 0.1153 -0.2405 -0.1740 -0.1808 0.1613 0.2346 -0.2033 0.1642 0.2512 -0.2297 -0.2522 -0.1388 0.1036 0.1701 -0.2082 0.1437 0.1779 0.1447 -0.1105 0.2366 -0.1848 0.2903 -0.1457 -0.1681 -0.1241 0.1261 -0.1652 -0.0665 -0.1916 0.3089 0.1124 -0.1281 0.1632 -0.1672 0.1505 -0.1290 0.2014 0.1427 -0.1378 0.2111 0.2600 0.2620 0.1417 -0.1584 -0.1017 -0.1867 -0.1584 0.1584 0.1153 0.1525 -0.1437 0.2092 -0.1359 0.2121 -0.1574 0.1300 0.2483 -0.0929 0.1437 -0.1124 -0.1320 0.1398 0.0987 -0.1124 -0.1632 -0.2532 0.1241 -0.1339 0.2121 0.0821 0.1476 0.1515 0.1310 0.1202 0.1994 0.1965 -0.1896 -0.1740 0.1290 -0.1290 -0.0978 0.2610 0.2131" HIT_INDICES="0 1 3 14 17 19 20 28 34 37 52 54 57 58 60 65 73 76 79 90 91 94 95 96 101 104 108 110 115 117 118 119 124" ES_PROFILE="0.0303 0.0606 0.0802 0.0029 0.0117 0.0313 0.0616 0.0166 -0.0068 0.0020 -0.1183 -0.0987 -0.0899 -0.0596 -0.0401 -0.0528 -0.0978 -0.0890 -0.0802 -0.1574 -0.1271 -0.1183 -0.0880 -0.0577 -0.0704 -0.0616 -0.0635 -0.0440 -0.0567 -0.0371 -0.0068 0.0235 0.0108" RANK_AT_ES="89.0000" RANK_SCORE_AT_ES="-0.5300"/>
  <DTG RANKED_LIST="SexDevelopmentGenesPRL_remapped.rnk" TEMPLATE="na_as_pre_ranked" GENESET="gene_sets.gmt#MANNO_MIDBRAIN_NEUROTYPES_HRGL3" ES="-0.3103" NES="-1.1394" NP="0.2776" FDR="0.7516" FWER="1.0000" CHIP="ftp.broadinstitute.org://pub/gsea/annotations_versioned/Human_Gene_Symbol_with_Remapping_MSigDB.v7.5.1.chip" RND_ES="0.3776 -0.2759 0.2500 -0.3638 -0.2397 -0.5328 0.2966 0.2655 -0.2569 -0.4155 -0.3276 -0.2293 0.1793 -0.4483 0.1414 0.4069 -0.1828 0.1879 -0.3586 0.2379 -0.2707 0.2121 0.2655 -0.1172 0.1845 -0.3103 -0.1828 0.2776 -0.2259 0.3155 -0.2983 -0.3241 0.2379 -0.1845 0.2276 0.4328 -0.2310 0.3276 0.2069 0.3397 -0.3086 0.1724 -0.2017 -0.5155 0.5000 0.2500 -0.1552 -0.2155 0.1724 -0.4017 0.3379 -0.2397 0.3172 -0.2828 -0.2672 0.2207 0.1741 -0.4897 0.2034 -0.3103 0.4414 -0.2241 0.3190 0.2172 -0.2983 -0.1759 -0.3500 -0.2190 0.2879 -0.2448 0.2724 0.1828 0.1948 0.2155 0.2672 0.2259 0.3810 0.1931 -0.3966 0.2448 -0.2724 -0.1741 -0.1828 0.2190 0.2276 0.2328 0.1655 0.3190 -0.3000 -0.1810 -0.2759 -0.2414 -0.3172 -0.2414 -0.2103 -0.2759 -0.3017 0.2500 -0.3828 -0.2879 0.4586 0.1931 0.3810 -0.4276 0.3603 0.2931 0.2655 -0.3017 0.2414 0.1879 0.2690 -0.1897 -0.4759 -0.2552 0.4690 -0.2138 -0.2190 0.2603 -0.2328 -0.2259 0.1810 0.1897 0.1534 -0.2241 0.2879 0.2172 0.2190 -0.2552 -0.4052 -0.2000 0.2845 0.1534 -0.2552 -0.3828 -0.2534 -0.3621 0.1810 0.1517 -0.2155 -0.2431 0.1810 -0.2828 -0.3414 -0.3000 0.2586 0.1914 -0.2793 0.3534 0.1586 0.3690 -0.2069 0.3897 -0.2879 0.2879 -0.1707 0.2828 0.3017 -0.1586 -0.2466 0.3155 -0.1983 -0.3224 0.2828 0.2569 0.3138 0.1845 0.2603 0.1828 0.3190 -0.4207 0.3345 0.2414 -0.2414 0.4207 0.2569 -0.1966 0.2017 0.4103 -0.1810 0.1741 -0.1810 0.3603 -0.4052 0.2000 -0.3224 0.2466 0.2362 -0.2190 -0.2328 -0.2621 0.2414 -0.3241 0.1862 0.4345 -0.3931 0.2276 -0.3293 -0.1724 -0.2897 -0.1879 0.2138 -0.3534 0.2534 -0.3621 0.3517 -0.3362 0.3103 -0.2172 -0.2966 0.2362 -0.4345 -0.3672 -0.3362 -0.1862 0.2500 0.2448 0.2052 0.1552 -0.2483 -0.2155 0.2517 0.1672 -0.3069 -0.2241 0.1845 0.2603 0.2690 -0.4172 -0.2621 0.3828 0.3586 -0.3086 0.3224 -0.1362 0.2052 0.2397 -0.4017 -0.3190 -0.1966 0.3017 0.3724 0.2690 -0.1966 0.1793 -0.1897 0.3672 -0.2034 -0.3431 -0.3121 0.3069 -0.2345 0.3190 -0.2483 0.2707 -0.2052 -0.2448 -0.3828 -0.3103 -0.1897 0.2448 0.1621 -0.2224 -0.3259 -0.2328 -0.2414 0.2069 0.2966 0.2966 -0.3397 0.2052 -0.2103 -0.2931 0.1983 0.2586 -0.2155 0.3103 0.1603 0.2328 0.3207 0.2172 -0.2862 -0.3224 0.3345 0.3034 -0.2034 -0.1466 -0.2603 0.1966 0.1793 0.1655 0.3086 0.1207 -0.2259 0.1552 0.3190 0.2397 -0.4069 0.1845 0.4207 -0.2707 0.2759 -0.4259 -0.4690 0.1845 0.1828 -0.2776 -0.2914 -0.2879 0.1828 0.3552 0.3724 0.3793 -0.2000 -0.1241 0.1931 -0.1983 0.2862 0.3828 0.1707 0.1828 0.2690 0.2310 -0.4190 0.2379 0.2190 -0.2621 0.2586 0.2621 0.2672 -0.2155 0.2707 0.2328 -0.2345 0.4190 0.3017 0.3086 0.3672 0.1638 0.2017 0.2500 -0.1414 -0.3638 0.1621 -0.4121 0.1638 0.1931 0.2569 -0.2862 -0.3655 -0.3569 -0.2276 0.4276 0.3190 0.2034 0.3897 0.3397 -0.3138 -0.2293 0.2379 0.2741 -0.5241 0.3310 0.2172 0.1724 0.1500 0.2983 -0.2310 -0.2362 0.1724 -0.2000 0.1621 0.3276 -0.1845 -0.1983 0.2569 -0.2310 0.2879 -0.1793 0.3017 0.1759 -0.3897 -0.1862 -0.2966 0.2431 -0.3828 -0.1638 -0.2069 0.2431 -0.2828 0.1466 0.2293 -0.1638 -0.2466 -0.2879 -0.4655 -0.2586 0.2328 -0.1810 -0.3052 0.4121 -0.2448 0.1586 0.1724 -0.1397 -0.2379 0.3293 0.1672 -0.1793 -0.2862 -0.2155 -0.3603 0.2793 0.3655 -0.3828 -0.2655 0.1448 0.2931 -0.1741 0.3517 -0.1845 0.2345 0.1552 0.1776 -0.4621 0.2724 -0.2103 0.2362 -0.2672 0.3086 0.2328 0.2034 0.2621 0.2086 0.2362 -0.4190 -0.2103 -0.2086 -0.2931 -0.2000 -0.2672 0.2828 -0.3034 -0.1793 -0.1293 0.2466 -0.3328 -0.2793 -0.1810 -0.3362 -0.2155 -0.2293 -0.2328 0.2741 0.2914 0.2224 -0.2603 -0.2879 -0.3190 -0.1586 -0.2241 -0.1707 -0.3241 -0.2000 -0.1793 0.2310 0.3466 -0.2328 -0.3172 0.2862 -0.1810 0.2741 -0.3103 0.3034 -0.4052 -0.2603 -0.4086 -0.2052 -0.1810 0.2621 0.3466 -0.2621 -0.1966 -0.2638 0.3310 0.2310 -0.2431 -0.2397 0.1569 0.4328 -0.2690 -0.4172 -0.2276 0.2345 -0.3379 0.3483 0.4845 0.1552 0.4379 0.2017 -0.1655 -0.1828 0.2466 -0.2052 0.1328 0.2793 -0.2224 -0.2500 0.3534 0.1534 -0.1948 -0.2017 -0.2776 0.3448 0.3810 0.2017 -0.3052 0.2379 0.2586 0.2155 0.3483 0.2638 -0.2931 -0.3966 -0.1793 0.2362 -0.1879 0.2138 0.2362 0.1810 0.1862 -0.3190 -0.2362 0.3172 -0.3810 -0.2121 0.3172 -0.4121 0.2672 -0.2483 0.1983 0.1897 -0.4414 0.3103 0.1793 0.2534 -0.2672 0.3672 0.2328 -0.3362 0.2207 0.2724 0.1931 0.3552 -0.1966 -0.2172 -0.3172 0.3672 -0.1931 0.1810 0.1586 0.1724 -0.1776 0.3759 -0.3466 -0.1724 -0.4534 0.5500 0.2966 0.2948 0.3810 -0.4431 -0.1966 0.1672 -0.4741 0.3534 0.3776 -0.2241 -0.3500 0.2190 -0.2310 -0.2103 -0.4207 0.2569 0.2190 -0.3000 -0.2500 0.3000 -0.4155 0.3431 0.4172 -0.3086 0.3862 -0.2534 -0.3052 0.2328 -0.4517 0.2534 0.4983 0.2759 -0.1155 -0.1707 -0.3103 0.2500 0.2621 -0.2655 -0.1879 -0.2707 0.4207 0.1966 0.3655 -0.3328 0.3017 0.3121 0.1931 -0.2759 -0.3172 0.2466 0.4052 -0.1810 0.2276 -0.3379 0.5207 -0.3655 0.2466 -0.2862 0.1914 0.2466 0.3603 -0.2052 -0.1655 0.2845 -0.2534 0.4207 0.3328 0.1707 -0.2603 0.2086 0.2414 -0.1569 -0.3224 0.2517 -0.4638 -0.1276 -0.3603 0.2052 0.2724 0.2724 0.2621 -0.4310 0.2672 0.1724 0.2621 0.2207 0.3914 -0.1707 0.2931 -0.3052 0.3276 -0.2224 0.2569 0.3793 0.3672 0.3707 0.1638 0.2414 0.4638 -0.2759 -0.3379 -0.2069 0.4000 0.2707 0.2138 -0.3362 -0.4483 0.4362 -0.4379 0.2362 -0.1603 0.1897 0.1948 -0.3638 -0.2931 0.2103 -0.3017 0.3190 0.2879 -0.2069 -0.4379 -0.2000 0.3345 0.1379 -0.2448 -0.1931 -0.2241 0.2017 0.4017 -0.3776 0.2948 0.2672 0.2138 -0.2086 -0.2293 -0.3379 -0.3207 0.3259 0.2431 0.2069 -0.1879 -0.3897 -0.3259 0.3603 0.1759 -0.2776 0.3207 -0.3362 -0.4448 0.2379 0.5931 0.2569 -0.2328 -0.3345 0.3086 0.3621 -0.4017 0.2672 -0.1483 -0.2931 0.2793 -0.4276 -0.2690 0.2241 -0.1569 -0.3776 0.3138 0.3448 -0.3017 -0.2741 -0.2310 0.2828 -0.2621 -0.2983 0.2879 0.2293 0.1379 -0.3086 0.2672 -0.3293 -0.1276 -0.2034 -0.1155 -0.1931 -0.3103 -0.2672 0.3776 0.2569 -0.2828 0.4276 -0.2828 0.2362 -0.2224 -0.1828 -0.1534 -0.2966 0.2017 -0.1707 0.3103 0.4431 0.2086 0.1983 -0.2362 0.2879 0.3569 0.2069 0.1379 0.2241 0.3190 -0.2276 -0.2845 0.3345 0.1793 -0.2707 0.4000 -0.2810 0.2724 0.2931 0.2414 0.3086 -0.3017 -0.2069 -0.2879 0.4362 -0.2534 -0.2500 -0.4172 -0.3362 0.2500 -0.2793 0.2328 0.2483 -0.4431 -0.3121 0.2017 -0.2948 -0.1362 0.3379 -0.3862 -0.1897 -0.3655 -0.2397 -0.1897 -0.3534 0.1948 0.1362 -0.2845 -0.2586 -0.3190 -0.2569 -0.1776 -0.2741 0.2069 0.1672 -0.1759 0.2293 0.1759 0.3466 0.1724 0.2741 0.2276 0.3310 -0.2517 0.2828 0.1397 0.3207 -0.1586 -0.3069 -0.2569 -0.3431 -0.3672 -0.1655 -0.2759 -0.2517 -0.2121 0.2845 -0.2621 0.3017 0.2517 -0.2621 0.2948 -0.2621 -0.3034 -0.2448 -0.3276 -0.3138 -0.2121 -0.2500 0.3138 -0.2931 0.3741 -0.2414 -0.2621 -0.1224 0.2483 -0.3345 0.2138 -0.3138 0.3138 0.2948 -0.2207 0.2448 -0.2328 0.1569 -0.3362 -0.2724 -0.3103 -0.2259 -0.2517 0.1879 -0.3621 -0.2586 0.2638 0.1741 -0.2569 -0.4552 -0.2966 0.1776 -0.2172 -0.2845 0.4431 -0.1690 -0.3966 0.2552 0.2793 -0.2172 -0.3707 0.2086 0.3000 0.2017 -0.2155 0.3052 0.3241 0.1655 0.3931 0.2414 -0.2672 -0.2500 -0.1638 0.1172 -0.2121 0.1672 0.2414 -0.4448 0.2897 0.2948 -0.2362 -0.3241 0.2724 0.2155 0.2862 -0.2017 0.2810 0.1862 0.1776 0.2638 0.1655 0.2224 0.2724 0.2552 -0.1966 -0.2345 -0.2466 0.3103 -0.2086 0.2466 0.1914 -0.1276 0.2845 0.2966 0.1569 0.1724 0.2069 -0.3017 0.2172 0.2414 0.2397 0.2293 -0.3759 -0.2138 -0.2103 0.3224 0.1879 -0.3879 -0.2052 0.2655 -0.2931 -0.2224 -0.2224 0.3793 0.3345 0.3793 0.3000 -0.2310 -0.1724 0.3914 0.2241 -0.2793 0.2448 -0.2224 -0.2672 -0.2517 0.2397 0.3672 -0.1828 0.3431 0.2621 -0.3569 0.2828 0.3569 -0.3224 0.2534 0.2414 -0.2655 0.2759 0.2483 -0.1483 -0.2983 -0.2483 -0.1759 0.2621 -0.3741 -0.3034 0.2621 -0.1897 -0.2448 0.2948 -0.2879 0.4034 -0.3845 -0.2224 0.1793 0.1793" HIT_INDICES="1 29 37 55 70 99 106 115 117 123" ES_PROFILE="0.0914 -0.0414 -0.0017 -0.0483 -0.0690 -0.2103 -0.1621 -0.1310 -0.0397 0.0172" RANK_AT_ES="98.0000" RANK_SCORE_AT_ES="-1.1500"/>
  <DTG RANKED_LIST="SexDevelopmentGenesPRL_remapped.rnk" TEMPLATE="na_as_pre_ranked" GENESET="gene_sets.gmt#GOBP_POSITIVE_REGULATION_OF_PROTEIN_MODIFICATION_PROCESS" ES="-0.2577" NES="-1.1371" NP="0.2905" FDR="0.7533" FWER="1.0000" CHIP="ftp.broadinstitute.org://pub/gsea/annotations_versioned/Human_Gene_Symbol_with_Remapping_MSigDB.v7.5.1.chip" RND_ES="0.2144 -0.1171 0.1928 -0.2144 0.2595 -0.2577 -0.1694 0.2090 -0.1532 0.3495 -0.3189 0.2288 -0.1333 -0.2631 -0.2486 -0.1964 0.1243 -0.2432 -0.2685 -0.3622 -0.2667 0.3207 -0.2559 0.1676 -0.2865 0.1766 0.1892 0.2613 -0.1712 0.2342 0.2072 0.1604 -0.2541 -0.2450 0.1946 0.1892 0.2036 0.1423 0.2306 0.2937 0.2090 -0.1261 0.1640 0.1604 0.1946 0.3387 -0.4108 -0.2198 -0.1261 -0.1856 -0.2685 0.2577 -0.2559 0.2595 -0.3045 -0.2198 0.1279 0.2252 0.1802 -0.4000 0.1964 0.1441 0.2793 0.1550 0.2775 0.3405 0.2432 -0.2126 -0.2559 -0.1387 -0.1568 -0.1766 0.2937 -0.2252 0.1676 0.2018 -0.1874 0.2180 0.2486 0.2126 -0.1730 0.2198 -0.2523 0.1568 -0.2108 0.1586 0.2414 0.2703 -0.2378 0.2685 0.2036 -0.1586 -0.2270 0.1676 0.1459 -0.2450 -0.1856 -0.3964 0.1946 0.2523 -0.1315 -0.2090 -0.3297 -0.3694 0.3027 0.3009 0.1622 0.1586 0.2198 0.3027 0.1964 0.2541 0.2072 0.1532 0.1982 -0.2090 0.2883 0.3045 0.3261 -0.3099 -0.4378 -0.1694 -0.2649 0.2685 -0.2324 -0.3459 0.4198 0.2883 -0.1586 0.2324 -0.3117 -0.2505 -0.2703 0.1766 -0.1261 -0.1153 -0.2162 -0.2883 0.1658 0.2523 0.2757 0.2757 -0.1459 0.2342 -0.1459 -0.2559 0.2414 0.2991 -0.2432 -0.2396 -0.2595 -0.2775 -0.2991 -0.1189 0.2793 -0.3405 -0.2631 0.2324 -0.2162 -0.2180 0.2667 0.2090 0.2054 0.2865 0.1532 0.1838 0.1712 -0.3297 0.1766 0.2108 0.2955 -0.3514 -0.1640 -0.1640 0.2396 0.1802 0.2721 0.1730 0.3477 0.2000 0.1910 0.1405 -0.3910 0.2090 0.1676 0.1459 -0.2523 -0.2721 -0.3441 -0.2505 0.1099 0.1766 -0.2649 0.2541 0.2054 -0.1495 0.2162 0.2036 0.2234 0.2775 0.2523 -0.3225 -0.1405 0.1405 0.1532 -0.1856 -0.2270 0.2252 0.1838 -0.2288 0.1333 0.2973 -0.2486 -0.3495 -0.2360 0.2685 0.2324 0.2216 -0.2649 -0.2486 0.4144 -0.1856 -0.2739 0.1495 0.1874 -0.1730 -0.3045 -0.2018 0.3387 -0.1387 -0.2955 -0.1838 -0.1117 0.1712 -0.1802 0.2811 0.1964 0.2541 -0.1225 -0.1658 0.1892 0.1676 0.2108 -0.2559 0.4757 -0.2739 0.2649 0.2721 0.2000 -0.4018 0.2252 -0.4252 -0.2270 0.3009 0.1910 0.4324 0.1982 -0.1694 -0.2631 0.3730 0.2378 -0.1748 -0.2432 0.1820 0.1712 0.1495 -0.1423 -0.1369 0.2306 0.2054 -0.1514 -0.2234 0.2252 0.1514 -0.3099 -0.1946 0.3477 -0.3063 -0.2739 -0.1514 -0.2378 -0.2270 -0.2505 -0.1171 -0.2270 0.2396 0.2685 0.1333 0.2721 0.1676 0.2090 -0.2000 0.2468 0.1586 -0.2162 0.1477 -0.1802 -0.1405 -0.1712 -0.1802 -0.1676 0.1910 0.2486 -0.2757 0.3189 0.1477 -0.2306 0.2541 0.1459 -0.2468 0.2523 0.3982 -0.2739 -0.4162 0.1171 -0.1117 -0.2829 -0.1946 0.1225 -0.3027 0.1712 -0.2234 0.1964 0.1802 -0.2523 0.2126 -0.2505 0.2973 -0.1568 -0.2523 -0.1622 0.1856 -0.2396 0.3225 -0.2360 0.3351 0.1784 -0.1910 -0.1694 -0.2288 0.2270 -0.2378 0.1207 0.2414 0.3856 0.1568 -0.1622 -0.1225 -0.2505 0.1766 0.4018 -0.1387 0.2324 -0.1820 -0.3135 -0.1622 -0.3874 0.2811 -0.2523 -0.3658 0.1838 0.2955 -0.2865 0.1946 -0.3117 0.1784 0.3351 0.2360 -0.2649 -0.2559 -0.2721 -0.1856 0.1838 -0.1964 -0.2000 0.1459 -0.1874 0.1982 0.2414 -0.1838 0.2793 -0.3946 -0.1856 0.2054 -0.2216 -0.2252 0.2360 0.2721 0.2829 -0.1514 -0.2541 -0.1856 0.2847 0.1297 -0.2216 -0.2288 0.1333 0.1640 0.1892 0.1550 -0.3171 0.3171 0.1856 -0.2342 0.3333 -0.3351 -0.1261 0.2216 0.1495 -0.2126 0.2270 -0.1910 -0.1441 0.2342 0.3369 0.1676 0.2865 -0.1964 -0.1730 0.1748 0.2468 -0.3117 0.1459 0.2505 0.1820 -0.2739 -0.3351 0.1730 0.3946 -0.1910 -0.1694 0.1532 0.1820 -0.1459 0.2126 0.1946 0.2162 -0.1712 -0.3586 0.3225 -0.1730 0.1820 0.1351 0.1550 0.1874 -0.1369 0.2378 0.1658 -0.2306 0.3856 -0.2523 0.1784 0.3243 -0.1892 0.1820 -0.2414 0.4108 0.2360 -0.2919 -0.2090 -0.2180 0.4973 -0.1730 0.1910 0.1748 0.2937 -0.1279 0.2216 0.3441 0.2973 0.2414 0.2559 -0.1766 -0.2126 -0.2090 -0.1622 -0.5063 -0.2468 -0.2450 -0.3495 0.2703 0.2541 -0.3189 0.1766 0.1604 -0.2793 0.2757 -0.1117 -0.3982 -0.2721 0.1640 -0.1532 0.2793 -0.1766 -0.3279 0.1802 -0.1982 -0.1189 0.1910 -0.1405 -0.2667 -0.1153 -0.2703 -0.2541 -0.2595 0.2126 -0.2072 0.1532 0.1640 -0.2973 -0.3550 0.1477 -0.1856 0.2378 0.1910 -0.1712 0.1910 0.2018 -0.1279 -0.2667 0.1982 -0.1730 0.2486 0.2523 -0.2883 -0.2342 -0.2595 0.2036 -0.1838 -0.2288 0.3099 0.1405 0.1423 0.2090 -0.1910 0.2973 0.1640 -0.2631 -0.2829 -0.2847 0.2144 -0.1838 0.1586 -0.1550 -0.1676 -0.3351 -0.1964 -0.3099 0.2577 0.2649 0.1946 0.2432 0.3261 0.2559 -0.0829 0.1928 -0.1207 -0.2973 -0.2000 -0.1622 -0.3676 0.1910 -0.2018 0.2432 -0.1694 0.1802 0.3297 -0.2865 -0.2613 0.2721 0.1532 -0.2432 -0.1676 0.1856 0.1622 0.2577 -0.1946 0.1315 -0.1658 0.2468 0.1441 0.1874 0.2378 0.1982 0.2523 0.2559 -0.1369 0.1586 -0.2955 0.2847 -0.2703 0.2144 -0.2072 0.3315 -0.1694 -0.2216 0.1676 0.2252 0.1730 0.1964 -0.2919 -0.1946 0.2757 -0.2216 0.1477 0.2973 0.1369 0.2360 0.1441 0.1730 0.2054 -0.2036 0.2306 0.2414 -0.2505 -0.2955 0.1856 0.1351 -0.2775 -0.3369 0.3135 0.1640 -0.1441 0.1658 0.2324 -0.1423 -0.1261 -0.2000 0.2126 -0.1892 -0.1514 -0.1766 -0.1964 -0.1838 0.2414 -0.2577 0.3207 0.2631 0.1946 0.1459 0.1171 0.1459 -0.2703 0.1856 0.1838 0.1027 -0.2631 -0.4072 0.3063 -0.1856 0.1550 -0.2486 0.2378 0.3351 0.3279 -0.1514 -0.1874 -0.1694 0.3604 0.2162 -0.1568 0.2216 0.2468 -0.2180 0.2288 -0.2180 -0.2180 0.3477 0.1153 -0.2577 0.2360 0.2414 -0.1658 0.2577 -0.2847 -0.1441 -0.2216 0.2216 0.2649 0.1514 0.1369 -0.1189 -0.1514 -0.1459 -0.2342 -0.3622 0.1784 0.2198 -0.2505 -0.2721 -0.3279 0.1730 0.2144 -0.2739 0.2559 -0.3171 0.2324 0.2793 0.3784 0.2036 0.2486 0.1946 -0.2360 0.3369 -0.1892 -0.1225 -0.2180 0.2595 -0.1658 -0.2541 -0.2342 -0.2324 0.1712 -0.1766 -0.2108 -0.2468 -0.1261 -0.1261 0.1622 0.1279 0.2036 -0.1928 -0.2468 -0.1441 0.2108 0.4180 -0.3550 -0.1946 0.2523 0.1784 0.2090 -0.2270 -0.1477 0.3081 0.2036 0.2198 0.1532 -0.2306 0.3225 0.3405 0.3099 0.2667 -0.2793 0.1586 0.3333 0.2541 0.2721 0.1423 0.2414 0.1766 -0.2270 0.1928 -0.2559 -0.2234 -0.1712 -0.1640 0.2811 0.3189 0.1297 0.2883 0.2288 -0.2685 0.2090 0.1820 -0.1766 0.3135 -0.1748 0.2577 -0.2991 0.2054 0.3351 -0.2000 -0.1423 -0.1712 0.1838 0.1748 0.2414 -0.3351 0.1946 0.2559 -0.1982 0.2468 0.2018 -0.4685 -0.3243 0.2216 0.3387 -0.1658 -0.2252 0.1297 -0.1676 0.2919 -0.3423 0.2901 0.1712 -0.1730 0.3441 -0.3009 -0.2739 0.1910 -0.2252 -0.4144 0.2396 -0.2829 0.3820 -0.1820 0.2685 -0.2793 0.2793 -0.1495 0.1694 -0.1838 -0.1892 -0.1730 -0.3910 0.3658 0.1495 -0.1622 -0.2486 0.1459 0.3640 0.2721 -0.3622 0.1982 -0.2198 -0.2883 -0.1351 -0.2162 -0.2036 -0.1694 -0.1640 0.1261 -0.3315 -0.1279 0.1784 0.1946 0.2955 0.1604 -0.4306 -0.1766 -0.2865 0.2198 0.2144 0.0991 0.2144 0.2468 -0.1315 0.2306 0.2180 0.2955 0.2757 0.4378 -0.1730 -0.2126 0.1874 -0.2757 -0.2523 0.1694 -0.2180 0.1838 0.2018 0.2847 -0.1766 -0.1225 -0.1874 -0.2685 -0.2721 -0.2757 -0.2919 0.3207 -0.4396 0.2541 -0.2396 -0.2360 0.2036 -0.1532 -0.1297 -0.2036 -0.1928 -0.2000 0.2757 0.1261 0.1946 0.2108 -0.2360 -0.2505 -0.1604 -0.1279 -0.1351 0.2739 0.2811 -0.1027 0.1838 0.4216 -0.1586 0.2505 -0.3279 -0.2288 -0.3676 0.2414 0.2216 -0.1171 0.3568 -0.2667 0.1243 -0.1333 0.2090 0.2126 0.2505 -0.2072 0.2198 0.3027 -0.2396 0.3027 -0.1405 -0.2649 -0.2306 -0.1892 -0.3982 -0.2072 -0.1946 0.2216 -0.1459 0.1964 0.1009 -0.2342 0.2108 0.2018 -0.2018 0.1135 -0.2054 -0.2378 -0.1910 -0.1982 0.1423 -0.1784 -0.1550 0.2126 0.2739 -0.2523 0.2721 -0.2847 0.2595 -0.1766 -0.2144 0.1712 -0.1982 -0.1892 0.2883 -0.1748 0.1874 0.2090 0.1964 0.1622 0.1586 0.2144 0.1423 -0.1387 0.4018 -0.2847 0.3045 0.1892 0.3387 -0.2757 0.2811 0.1568 -0.2991 -0.1117 -0.1676 -0.1766 -0.2108 -0.1676 0.3351 -0.1532 0.3045 0.2378 -0.1568 -0.1802 0.1622 -0.2468 -0.2468 0.2595 -0.3135 0.2829 -0.2180 0.2847 0.1946 -0.2000 0.2126 -0.2991 -0.3081 -0.2450 0.1712 -0.1568 -0.2072 0.2703 0.2559 0.2270 -0.1477 0.3459" HIT_INDICES="1 37 39 43 45 52 55 59 61 80 90 91 99 111 115" ES_PROFILE="0.0577 -0.1910 -0.1333 -0.0937 -0.0360 -0.0234 0.0252 0.0649 0.1225 0.0270 0.0126 0.0793 0.0829 0.0505 0.0901" RANK_AT_ES="36.0000" RANK_SCORE_AT_ES="5.8500"/>
  <DTG RANKED_LIST="SexDevelopmentGenesPRL_remapped.rnk" TEMPLATE="na_as_pre_ranked" GENESET="gene_sets.gmt#GOBP_NEGATIVE_REGULATION_OF_SIGNALING" ES="-0.2312" NES="-1.1358" NP="0.3041" FDR="0.7531" FWER="1.0000" CHIP="ftp.broadinstitute.org://pub/gsea/annotations_versioned/Human_Gene_Symbol_with_Remapping_MSigDB.v7.5.1.chip" RND_ES="0.3256 -0.1156 -0.1643 -0.1948 -0.2277 -0.1515 0.2568 -0.2322 -0.2459 -0.2391 -0.1574 -0.1235 0.1348 0.1264 0.1121 0.1820 0.1569 0.1535 0.3000 0.2986 -0.1697 0.2110 -0.1618 -0.1727 0.1313 -0.2553 0.1751 -0.1077 -0.1299 -0.1549 0.1530 -0.2091 0.2774 0.2071 0.3655 0.0969 0.2017 -0.2159 0.1746 0.2917 0.1540 -0.2518 -0.1431 0.2287 -0.1786 0.3148 0.1687 -0.1884 -0.1667 0.1771 -0.3010 -0.1746 0.1294 -0.2100 0.1786 0.1746 -0.2007 -0.1913 -0.1530 -0.2091 -0.1422 -0.1407 -0.2036 0.1244 0.1604 -0.2036 0.2204 -0.2110 -0.2366 -0.2223 -0.2204 0.2415 -0.2686 -0.2135 -0.1594 0.1982 0.1982 -0.4555 -0.1338 0.1717 0.1407 0.4294 -0.1874 -0.2814 0.3089 0.1982 -0.1638 0.1909 -0.1535 0.1358 0.2366 0.1549 0.1446 -0.1338 -0.1697 0.1805 0.1820 0.2110 0.2312 0.1628 0.4063 0.1176 -0.1412 -0.1545 -0.2602 0.2764 0.2179 0.1722 -0.1854 0.2509 0.2592 0.2263 -0.3222 -0.4063 -0.1677 0.1318 -0.1663 -0.1997 0.2391 -0.2027 0.1849 0.1874 0.2848 0.3394 -0.2051 -0.1909 0.2076 0.1062 0.2051 -0.1879 0.1909 -0.2464 -0.1918 0.1190 0.2774 -0.2243 0.1476 -0.1515 -0.1294 -0.1574 0.2184 0.1697 -0.2041 -0.2410 -0.1751 -0.1638 -0.2346 -0.2691 -0.2238 0.1549 -0.2986 0.2651 -0.3409 0.2686 0.1658 0.1564 0.1515 -0.1540 0.2381 0.1500 0.2415 0.2494 -0.1323 -0.1982 0.2159 0.2061 -0.1476 0.2941 -0.0969 -0.1790 -0.1387 -0.1338 -0.1220 -0.2135 -0.1525 -0.2179 0.4122 0.1751 -0.2509 0.1077 0.1525 -0.1849 0.2848 0.3428 0.1230 -0.2533 0.1505 0.2218 -0.2405 -0.1574 0.1790 -0.1559 -0.2366 -0.1490 -0.3335 -0.3242 0.3620 -0.2228 0.2110 0.2941 -0.3060 0.3945 0.1530 0.3886 0.1530 -0.1663 -0.2494 0.2051 0.2951 0.1633 -0.2095 0.1446 0.1623 0.2415 -0.1810 0.1712 -0.2332 -0.1136 -0.1092 0.1840 -0.2204 0.1599 0.2533 -0.1569 -0.1382 -0.2543 0.1471 -0.1294 0.1289 -0.2897 0.2745 -0.1540 0.1761 0.3232 0.2553 -0.1136 0.1736 -0.1977 -0.1530 0.1658 0.3094 -0.1185 -0.1874 -0.1171 0.1559 0.1249 0.4260 -0.1559 0.2213 -0.2577 0.1038 0.2636 0.2238 -0.2169 -0.1643 -0.1786 -0.2779 0.1879 -0.1358 -0.1136 0.1658 -0.1879 0.1530 -0.2671 -0.1599 -0.2450 -0.3163 0.2440 -0.1446 0.2051 0.1338 -0.1879 -0.1505 -0.1244 0.1505 0.1761 -0.1963 -0.1490 -0.2366 0.2228 0.1786 0.1481 -0.0989 0.1958 -0.1495 -0.2823 -0.2991 -0.3079 0.1958 -0.2179 0.2027 0.2002 0.1328 -0.1899 -0.1623 0.1633 -0.1963 -0.2764 0.3360 0.2400 0.1471 -0.1727 -0.1363 0.2858 0.1845 0.1756 -0.1471 0.1761 -0.2095 -0.1318 -0.1397 -0.2622 0.1958 0.2400 -0.1136 -0.2273 -0.2696 0.2636 -0.4156 -0.1997 0.3138 -0.1535 0.2287 -0.1121 0.1289 -0.1313 0.2381 -0.1608 -0.5057 0.1323 0.1515 0.1810 -0.2213 -0.2002 -0.2017 -0.1279 0.1500 0.1313 -0.1933 0.3266 0.1176 -0.2577 -0.1525 0.1786 -0.1982 -0.2715 -0.1913 -0.1284 -0.2007 -0.1727 0.1840 -0.1786 -0.1107 0.2041 -0.2499 0.1663 0.3291 -0.1490 -0.2440 -0.1363 0.1771 -0.2130 0.1687 0.1879 0.2528 -0.1481 0.2154 0.2528 0.1215 0.2007 0.1874 0.1786 -0.1574 0.1913 -0.1166 -0.1761 -0.1515 0.1303 0.1535 0.2499 -0.1299 0.2941 -0.2602 -0.1692 -0.1982 -0.2450 0.2474 0.2051 0.1151 -0.1761 0.1431 0.3114 -0.2263 0.2450 0.2917 0.1869 0.2150 -0.2228 -0.1997 -0.3060 0.2002 0.2838 0.2322 -0.2627 -0.1220 -0.2681 0.1023 0.1466 0.1490 -0.2976 -0.2410 -0.2263 -0.2248 0.1431 0.1682 -0.1786 0.2145 0.3291 0.1697 0.2474 0.2228 -0.2322 0.1608 0.1387 0.1490 0.1608 0.1869 -0.1736 -0.1805 0.1279 0.2371 -0.2814 -0.2341 -0.2189 -0.1545 -0.1363 0.1776 0.1820 0.2400 -0.1658 -0.3128 -0.1013 -0.2941 0.2150 0.2184 -0.2558 0.2636 0.1535 0.1958 -0.1692 0.3502 0.2469 0.4589 -0.2696 -0.1284 -0.2204 0.1328 -0.1761 -0.1795 -0.2636 -0.2597 0.2656 0.1805 -0.1490 -0.1972 0.1151 -0.2410 0.1294 -0.2189 -0.1795 0.1904 0.1348 0.2041 0.2435 0.1363 -0.2100 -0.2858 -0.1958 -0.2627 -0.1968 -0.2110 0.1786 -0.1717 0.3443 -0.1982 0.1353 -0.2322 0.1884 0.1830 -0.1441 0.1540 0.4225 0.1790 0.2543 -0.1623 -0.0979 -0.2494 0.1323 0.1397 -0.3104 0.1471 -0.1663 0.1476 0.3419 -0.1623 0.1786 0.2976 -0.3094 0.3606 0.2558 -0.2184 -0.2376 0.2179 -0.2622 0.2002 0.1067 0.1977 0.2150 0.2779 -0.2041 0.1790 0.1584 0.1840 -0.1677 0.2317 0.2322 -0.1992 -0.2415 0.2169 0.1466 -0.1717 0.2204 -0.1412 0.2179 0.1559 -0.2184 -0.1982 -0.2941 -0.1545 0.1318 -0.2543 -0.2228 -0.1589 0.2681 -0.3094 0.3689 0.4122 -0.2366 -0.2528 0.1392 -0.2391 0.1540 0.2253 -0.2184 -0.2248 -0.1658 0.1776 -0.3069 -0.1972 0.2150 -0.2686 -0.1559 -0.1028 0.2425 0.2061 0.1510 0.1500 -0.1264 -0.2145 -0.2346 0.2671 0.2612 -0.1540 -0.2031 -0.3783 -0.2961 -0.1717 -0.3360 -0.1028 -0.1854 0.1525 -0.1599 -0.1864 -0.1269 -0.2253 -0.2636 0.3020 0.2282 -0.2873 0.1977 0.2263 -0.2135 0.1717 -0.1235 0.3827 0.2597 0.2213 -0.1653 0.2814 -0.1220 0.3069 0.3581 -0.1540 -0.3000 0.1963 -0.1451 0.2528 -0.2809 0.1535 0.1431 -0.1746 0.2125 0.3128 0.1584 -0.3768 0.2425 -0.3182 0.1456 -0.1958 -0.1481 -0.1515 -0.1722 0.1879 -0.3153 0.2218 0.1407 -0.2627 -0.1259 -0.3025 0.2858 -0.3665 -0.1205 -0.1879 -0.1176 0.1254 -0.1456 -0.1436 0.2189 0.1584 -0.2341 0.2036 0.1549 0.1476 -0.3128 0.1869 -0.2297 -0.1303 0.1525 -0.2720 0.1235 0.1505 0.2868 0.3000 0.2194 -0.1574 -0.1589 -0.3360 -0.2528 0.1682 0.1874 0.1795 0.1948 0.2169 -0.2036 0.2425 0.1623 -0.3094 0.1289 -0.1328 -0.1466 -0.2814 0.1943 0.1136 -0.2966 -0.2282 -0.1643 0.1643 0.3281 0.2031 0.2927 -0.3119 0.1608 0.1933 -0.2125 0.2509 -0.1495 -0.2154 0.2007 0.4088 0.2312 0.1431 -0.1854 -0.1884 0.1481 0.2405 -0.1771 0.3655 -0.2848 0.1746 0.1653 -0.2169 0.2036 -0.1923 -0.2135 0.2720 -0.1997 -0.2027 -0.2051 0.2391 0.1805 0.2228 0.2740 0.2312 0.1968 -0.1500 -0.1623 0.1663 0.2941 0.2873 0.1643 0.2686 0.1825 0.1702 -0.1397 -0.3163 -0.2017 -0.1107 0.1889 0.2587 -0.2332 0.1476 -0.1776 0.3305 0.1874 0.2095 -0.1805 0.1751 0.2366 -0.1303 0.1786 -0.3242 -0.3271 -0.1938 -0.1530 -0.3010 0.1033 0.2553 0.2356 -0.2932 -0.1608 0.1667 -0.0935 0.2661 0.2135 0.1712 0.2435 -0.3138 -0.2587 0.1377 0.1854 0.1904 0.1549 0.1318 0.1943 -0.2636 0.1402 -0.2145 0.2592 -0.1904 -0.1904 0.2076 -0.1294 -0.1471 0.1667 -0.1781 0.2951 -0.1963 0.1943 0.1692 -0.1505 -0.1677 0.0999 0.1805 -0.1854 0.3025 0.3271 -0.1594 -0.1604 0.1136 0.3571 -0.2066 0.1771 -0.2627 -0.1540 -0.3546 0.2095 -0.1899 -0.1343 -0.1761 0.2179 0.2459 0.1215 0.1244 0.2646 0.2228 0.2169 0.1525 0.1736 0.2125 0.1407 0.2145 0.1623 -0.3153 0.1176 -0.1530 -0.3714 -0.2179 -0.1220 -0.1786 -0.1997 -0.1776 -0.1717 -0.1402 -0.1363 -0.2312 -0.1594 0.3084 -0.2179 -0.1717 0.2110 -0.1441 -0.2681 0.2651 -0.2750 0.1628 0.2622 -0.1417 -0.1500 0.1938 0.1323 0.2509 -0.1490 0.1968 0.2071 -0.2346 0.1343 0.1781 -0.1471 -0.1820 -0.1171 -0.3350 -0.1549 -0.1972 0.1549 -0.1884 -0.1623 -0.1353 0.1318 0.2312 -0.2381 0.1156 0.1589 -0.2661 -0.3851 0.2258 0.2897 -0.2031 0.2705 0.2789 -0.2307 0.1422 0.1790 -0.3842 0.1284 -0.1392 0.1790 -0.2391 0.2381 0.1963 -0.2100 0.2469 -0.1417 0.1372 -0.1279 0.1702 0.1466 -0.2341 0.1943 -0.1972 -0.1313 -0.2002 0.1982 -0.2838 0.2577 0.1269 0.1913 0.1830 0.1190 -0.1840 0.2031 0.1313 -0.1923 0.1992 0.1677 0.1412 0.1840 0.1574 0.1338 0.1938 0.2951 0.1692 0.1072 -0.1574 0.2799 0.1618 0.1776 0.2253 0.1422 0.1436 -0.1677 -0.2504 -0.2405 -0.2484 -0.2627 -0.2764 -0.2435 -0.2789 -0.1746 -0.2371 -0.2543 0.1790 -0.1786 -0.1761 -0.1933 0.2189 0.2435 0.2179 0.3527 0.1830 -0.1584 -0.2799 -0.2076 0.3468 0.1318 0.1515 0.2031 0.1608 0.1702 -0.1972 0.1338 -0.2892 -0.2691 0.2228 -0.1997 -0.2558 -0.2553 -0.1864 -0.2661 0.2705 0.1540 -0.1687 -0.1899 0.1820 0.3079 0.1244 0.2450 0.2213 0.2504 0.1594 -0.2435 0.2799 -0.1530 -0.1589 0.1727 -0.1151 -0.1667 -0.1658 0.2356 -0.3114 0.1363 -0.1599 0.1003 -0.1013 -0.1323 0.1525 0.2848 -0.1210 0.1294 0.1692 -0.1972 -0.1549 0.1776 0.1313 -0.2553 0.3104 -0.1510 0.1510 -0.0984 -0.2873 0.1328" HIT_INDICES="1 9 38 39 44 52 59 61 63 70 82 91 98 99 101 104 113 115 116" ES_PROFILE="0.0433 0.0305 -0.1786 -0.1259 -0.1107 -0.1235 -0.1269 -0.0836 -0.0403 -0.0438 -0.0939 -0.1161 -0.1195 -0.0669 -0.0236 0.0103 -0.0118 0.0315 0.0841" RANK_AT_ES="37.0000" RANK_SCORE_AT_ES="5.8300"/>
  <DTG RANKED_LIST="SexDevelopmentGenesPRL_remapped.rnk" TEMPLATE="na_as_pre_ranked" GENESET="gene_sets.gmt#HP_BICORNUATE_UTERUS" ES="-0.2964" NES="-1.1357" NP="0.3049" FDR="0.7495" FWER="1.0000" CHIP="ftp.broadinstitute.org://pub/gsea/annotations_versioned/Human_Gene_Symbol_with_Remapping_MSigDB.v7.5.1.chip" RND_ES="-0.2458 -0.2617 -0.2806 -0.1787 0.1747 0.3534 -0.2395 0.2490 0.2933 0.2980 0.2506 -0.3281 0.6095 -0.2063 0.3573 0.2403 0.4751 -0.1415 -0.3202 -0.1715 -0.2024 -0.2680 -0.2142 0.1621 0.2980 0.2198 0.2348 0.2221 0.1478 -0.2055 -0.3186 0.2696 0.2372 -0.1858 -0.3486 -0.2680 0.2190 -0.3747 0.2854 -0.2925 -0.2150 -0.3542 -0.2158 0.3178 -0.3581 -0.2711 -0.3628 -0.3225 0.1241 0.2933 0.2490 0.2490 0.2696 -0.1589 -0.1929 0.2261 0.2055 0.2482 0.2308 0.3154 0.3217 -0.2791 0.2150 -0.2190 0.3968 0.4569 -0.1684 0.1636 -0.2198 -0.2372 0.1874 -0.3708 0.2759 -0.1668 -0.2308 -0.2498 0.3107 -0.4783 -0.2830 -0.2150 0.1526 0.1557 0.2957 0.3921 -0.3051 -0.1573 -0.2870 0.2458 -0.1976 -0.2451 -0.2522 0.2957 0.2190 -0.3889 0.3526 -0.2032 0.3194 -0.2356 -0.1154 -0.1265 -0.2261 0.3320 0.2577 -0.2016 -0.3621 0.2569 -0.2008 -0.2308 -0.2498 -0.4016 -0.1889 0.1542 0.2964 -0.1589 -0.1763 -0.4095 -0.1715 0.1304 0.1850 0.2585 -0.2964 0.2957 -0.3921 0.2791 -0.2324 0.2759 -0.1802 0.2838 0.2482 0.3581 0.1684 0.3028 0.3273 -0.2759 -0.2506 -0.3320 -0.2506 0.2206 -0.4150 -0.1407 -0.3312 -0.2206 0.2063 -0.2332 0.1968 0.2316 -0.3787 -0.1423 -0.2047 -0.2443 0.2008 0.2656 -0.2063 0.1478 0.3051 -0.2680 -0.3399 -0.3399 0.1494 -0.3534 -0.2877 -0.1510 -0.2237 -0.3154 -0.1850 0.2451 0.2285 0.2379 0.1328 0.1794 0.1486 -0.1968 0.3526 -0.2261 0.3352 -0.1929 -0.4134 -0.1929 -0.3202 -0.1565 0.3573 -0.2000 0.1273 -0.2292 0.3012 -0.2277 0.3028 0.2063 -0.2103 0.2759 -0.4451 -0.3360 0.3763 -0.2198 -0.2569 0.5739 -0.2846 0.2119 -0.1462 0.3375 -0.1526 -0.2206 0.2783 -0.4933 -0.2838 -0.2585 0.2435 0.5312 -0.1455 0.2877 -0.2854 -0.3700 0.1874 -0.1739 -0.2538 -0.1589 0.3012 -0.2870 0.5273 0.2032 -0.3138 -0.2055 -0.1660 -0.3478 0.3494 -0.3621 0.3526 -0.3265 -0.2372 0.2759 -0.2024 0.2174 0.2024 -0.2806 0.3028 -0.1360 -0.1565 0.2008 -0.2490 -0.2182 -0.2917 0.2672 0.2119 -0.1668 -0.4656 0.2348 0.2980 -0.2364 -0.2585 0.2711 0.3747 -0.3225 0.3059 0.2830 0.1794 0.1462 0.3059 0.3668 0.4087 0.1858 -0.3660 0.2190 0.2103 0.2632 0.2941 0.2704 -0.1739 0.1368 0.1091 0.2047 0.2877 -0.3534 -0.1874 0.1368 0.2308 -0.2443 -0.2696 0.2024 0.3043 0.2530 -0.3960 0.3217 0.2893 0.2095 -0.3273 -0.4925 -0.2356 -0.1289 -0.3676 -0.1676 -0.2008 -0.2182 -0.2522 -0.2759 -0.1700 -0.1889 -0.2877 -0.2585 0.1573 -0.1968 -0.3960 -0.2783 0.1589 0.1194 -0.2846 -0.2229 -0.2071 0.3660 -0.2071 -0.2198 -0.2877 -0.2783 0.1668 0.3494 -0.2332 -0.1945 0.1360 -0.3194 -0.1652 0.2047 0.2917 -0.3352 -0.2103 -0.2625 -0.2933 0.3178 -0.1526 -0.1597 -0.2609 -0.2696 -0.3739 0.2134 0.4142 -0.4277 0.1723 0.3138 -0.3051 0.2142 -0.2395 -0.1984 0.1668 0.1462 -0.1889 -0.3708 0.1842 0.1336 -0.3067 -0.2964 -0.1375 -0.3881 -0.2364 -0.2435 -0.2577 0.1802 -0.2063 -0.2150 0.4569 0.3755 -0.2443 0.1628 -0.1375 -0.2158 -0.3217 0.1636 -0.3225 -0.3115 0.1913 -0.2680 -0.2364 0.1897 0.3020 0.1573 0.4609 0.2237 -0.2316 0.3107 0.3099 -0.1858 0.5004 0.1794 -0.2751 0.3834 -0.2830 0.2625 0.3186 -0.2364 0.2316 -0.1921 0.1810 -0.3826 -0.2664 -0.1534 0.3439 0.1668 -0.2838 -0.2498 -0.4704 -0.1984 -0.2522 0.4308 -0.2466 -0.1810 0.2798 -0.2569 -0.2269 -0.1423 -0.1439 -0.2000 0.2071 0.3043 0.3051 0.2680 0.2830 -0.1644 0.1968 -0.4704 0.1889 -0.1929 0.3265 0.3130 -0.2964 0.3455 0.1534 -0.1565 -0.3028 0.1067 -0.3913 0.2625 0.2577 0.3399 -0.2403 -0.2269 0.1684 0.1913 0.3834 0.2482 0.2277 0.3012 0.2490 -0.3352 -0.2585 0.1636 -0.2980 0.3439 -0.3439 0.1739 0.2696 -0.2364 0.3478 0.1810 -0.1676 0.2798 0.1391 0.1976 0.2190 -0.2198 0.3842 0.4356 0.2150 0.3020 0.3004 0.3186 0.2071 0.4617 0.2530 -0.3668 0.2024 0.2229 0.2719 0.3059 -0.2798 -0.2838 -0.2103 -0.3154 -0.2063 0.1763 -0.1913 -0.3787 0.1668 0.2142 0.2024 0.2150 -0.3012 -0.1597 0.2451 -0.2743 0.3020 -0.1360 -0.1826 0.2087 0.2664 0.2593 0.3700 -0.1715 0.3929 -0.1913 -0.3241 -0.2964 0.3360 -0.3652 0.1881 -0.2269 -0.2316 -0.2071 -0.2522 -0.2933 0.5700 -0.2395 -0.2506 -0.2134 -0.1802 -0.4925 -0.3439 0.1708 0.2632 0.3360 0.2087 0.3043 0.2854 -0.2261 -0.2261 -0.1565 0.4229 -0.3281 0.2308 0.2261 -0.1858 0.2332 -0.4672 -0.4830 -0.2585 -0.2885 0.1802 -0.2617 0.4743 0.1810 0.2395 0.2451 0.4269 0.1534 0.1708 0.2379 0.3455 -0.3439 0.2522 -0.4617 0.1715 0.3399 -0.2024 -0.3794 0.2063 -0.1455 0.3281 0.2364 -0.2458 0.2221 0.1960 0.2925 -0.2545 -0.3834 -0.3573 -0.1881 -0.2893 -0.1636 -0.1913 0.2877 -0.4625 0.2269 -0.3020 -0.2972 0.1589 -0.2119 -0.2292 -0.3747 0.1391 0.2071 -0.3304 0.2506 0.3581 0.1636 0.4237 -0.2743 -0.3968 -0.2237 -0.1794 -0.3059 -0.4704 -0.4672 0.2711 -0.3186 -0.1771 0.2798 -0.1945 0.1542 0.3233 -0.1636 -0.2964 -0.3391 -0.2885 -0.3265 -0.1668 0.3265 -0.3802 -0.1787 0.1945 0.1913 0.3739 -0.2625 -0.2672 -0.3178 -0.1597 -0.2893 -0.1542 -0.3178 0.3099 0.3020 0.1889 0.2593 0.3573 0.1462 0.3225 -0.1921 -0.3043 0.3130 -0.3391 0.1771 0.2182 0.3273 -0.2545 -0.1723 -0.2324 -0.3289 -0.1889 0.1304 0.2182 0.2308 -0.3391 0.1802 0.3115 0.1470 -0.2174 -0.2111 0.2364 0.3265 0.2261 0.3138 -0.3281 -0.3486 -0.3281 -0.2751 0.3328 0.2545 0.1834 -0.5486 0.4617 -0.4008 -0.1794 0.2538 -0.2411 -0.2759 0.1802 -0.3225 0.3360 -0.3842 0.3850 -0.3265 0.3842 0.2751 0.1826 -0.2190 -0.1447 0.2791 0.4095 -0.2103 0.1874 0.1937 0.1842 -0.2372 -0.1802 -0.2625 -0.2617 0.2269 0.2419 0.1794 -0.2308 -0.2577 0.4538 0.1375 -0.3217 -0.2585 -0.2672 -0.4142 0.2032 0.3265 0.1881 -0.3494 -0.1589 -0.3320 -0.2087 -0.1850 -0.2933 0.2933 0.3929 -0.2980 -0.2767 -0.3715 -0.3534 -0.2838 0.3399 0.2585 -0.2316 0.4055 -0.3130 -0.2237 0.2356 -0.2221 0.2395 -0.1494 -0.1265 -0.2395 0.1826 0.3439 -0.2142 -0.1494 -0.1557 -0.3976 -0.2577 0.2885 -0.2087 -0.2285 0.1154 -0.1534 -0.2743 0.2221 -0.3787 0.2063 -0.1557 0.2925 0.3407 -0.1842 0.4229 0.1976 0.2838 0.2791 -0.1660 -0.2925 -0.1715 -0.3368 0.2767 0.2198 0.3708 -0.1913 0.2119 -0.3621 -0.3051 0.1921 0.3281 0.1383 0.2482 -0.1439 -0.4482 0.3059 0.2261 -0.2585 0.1660 -0.2324 0.3486 0.2530 -0.3138 -0.2395 0.2229 0.2846 -0.1913 0.2458 -0.1470 0.2269 0.1668 0.1818 0.1889 0.2348 -0.2142 0.2885 -0.1897 0.1723 0.2585 0.2095 -0.2150 0.1921 0.1439 0.1628 -0.2158 -0.1368 -0.3281 0.1447 -0.1874 0.2458 -0.3099 0.2680 0.1352 0.1028 0.1755 0.2245 -0.1826 -0.2032 -0.1771 0.2221 -0.2917 0.2791 0.1700 0.2435 -0.2206 0.1676 -0.2229 -0.1897 -0.2719 -0.1676 -0.2055 -0.3502 -0.2972 0.1794 -0.3368 -0.1881 -0.2696 0.3913 -0.2261 -0.1597 -0.2617 0.3368 0.2925 -0.4830 -0.3494 -0.3020 -0.3668 0.2229 -0.3265 0.2743 0.1549 -0.3794 0.2016 0.2854 0.3399 -0.5130 -0.2569 -0.1913 0.2830 -0.2229 0.2063 -0.2893 0.2261 0.1755 0.3217 -0.2071 -0.2308 -0.3043 0.4743 -0.1067 -0.3352 0.2142 -0.1897 -0.2055 -0.2656 0.3186 -0.2063 -0.3455 0.1415 -0.2158 0.2458 -0.4656 -0.4743 -0.2925 0.2791 0.1652 -0.3051 0.2269 -0.2759 -0.3241 0.3628 0.1802 -0.3233 -0.1929 0.1794 0.2877 -0.1660 0.2372 -0.5186 0.2308 0.4269 -0.1708 -0.2150 -0.1660 0.2324 -0.3202 0.1810 -0.1897 0.1700 -0.1470 -0.1747 0.2134 0.1763 0.3447 -0.3628 -0.1217 0.1241 0.1929 0.1810 0.2854 0.2609 0.2364 0.2087 0.2411 0.1771 -0.1439 -0.2277 -0.3312 -0.2174 -0.1549 -0.2640 -0.2119 -0.3415 0.2142 -0.2119 0.2348 0.2292 0.3138 0.2063 0.1937 -0.2364 -0.3881 -0.3130 0.2332 -0.3368 0.3004 -0.1881 0.2877 -0.1241 0.2000 -0.3478 -0.2308 -0.1494 -0.3755 -0.1929 -0.1968 0.2150 -0.3913 -0.4316 -0.3130 0.2530 -0.2806 -0.2798 0.1423 0.2190 -0.2000 0.3115 0.1984 -0.2806 0.2221 -0.2458 -0.2292 0.2435 0.3289 -0.1589 0.1130 -0.2656 0.2324 -0.3478 0.1613 -0.1921 0.3233 -0.1439 -0.2443 0.2174 -0.2617 0.2838 -0.1802 -0.3059 0.2656 -0.3107 -0.2696 0.4348 -0.2071 0.2198 0.2964 -0.2664 -0.2925 -0.1241 -0.3486 0.2364 -0.1415 -0.1304 0.2308 0.2941 -0.3455 -0.3360 -0.2585 0.3312 0.2925 -0.3115 0.3312 -0.2680 0.3265" HIT_INDICES="14 37 57 58 59 60 73 94 109 117 120" ES_PROFILE="-0.0308 -0.1312 -0.2055 -0.1146 -0.0237 0.0672 0.0538 -0.0292 -0.0601 -0.0300 0.0435" RANK_AT_ES="56.0000" RANK_SCORE_AT_ES="1.0500"/>
  <DTG RANKED_LIST="SexDevelopmentGenesPRL_remapped.rnk" TEMPLATE="na_as_pre_ranked" GENESET="gene_sets.gmt#DODD_NASOPHARYNGEAL_CARCINOMA_DN" ES="-0.2957" NES="-1.1348" NP="0.2846" FDR="0.7483" FWER="1.0000" CHIP="ftp.broadinstitute.org://pub/gsea/annotations_versioned/Human_Gene_Symbol_with_Remapping_MSigDB.v7.5.1.chip" RND_ES="0.2206 -0.3360 -0.2482 0.2632 0.1621 0.3747 0.3186 0.3755 -0.2237 -0.4743 0.1676 0.2403 -0.2791 0.1036 0.2522 -0.1668 -0.1715 0.2308 -0.3051 -0.2237 0.3407 -0.3360 -0.3312 0.3455 0.2364 -0.1787 0.2206 0.2933 -0.2719 0.2569 0.2024 0.2664 -0.3012 0.2364 0.1858 -0.2704 0.4435 -0.1802 -0.2751 0.2435 0.4498 0.1447 -0.1636 -0.2403 0.2798 0.3051 -0.2759 0.2593 0.2672 0.2609 0.3304 0.2530 -0.2308 0.3115 -0.2870 -0.2308 -0.2751 -0.2830 -0.1455 0.2522 0.3763 -0.4443 0.1534 -0.3708 -0.2198 0.3020 -0.1763 0.1937 -0.3787 -0.2063 0.1676 -0.3399 0.2348 -0.2269 -0.3312 -0.2379 -0.1763 -0.2182 -0.3486 -0.3407 0.3281 0.5146 -0.3628 0.1589 -0.2016 -0.1889 -0.1921 -0.1628 0.3794 0.2885 -0.2830 -0.2783 0.4964 0.2134 0.2482 -0.2221 -0.2767 -0.3312 -0.2585 -0.2672 0.2553 0.3225 -0.3794 0.3455 -0.2158 0.2221 -0.2451 -0.2332 -0.1889 -0.3874 0.1423 0.4364 0.2498 0.2087 -0.3628 0.2277 -0.2237 0.2237 -0.1613 -0.2451 -0.2711 -0.4134 -0.1723 -0.4269 0.1874 0.2095 0.2798 0.2308 0.2443 -0.4103 -0.1850 0.3565 0.3360 0.1510 0.4617 -0.2047 -0.3755 0.3628 0.1929 -0.2925 -0.2451 0.4016 0.1960 0.2656 -0.2838 0.2593 0.1273 0.1842 0.3012 -0.1684 0.2435 -0.3747 0.1510 0.2229 0.1613 -0.3794 -0.3794 0.4047 0.1225 -0.2269 0.3320 -0.2032 0.2364 -0.2854 0.1668 0.4008 -0.2751 0.2261 -0.1676 0.1502 -0.3154 0.2245 -0.2609 -0.2933 -0.1897 0.3668 -0.2150 -0.2577 0.1874 -0.1573 -0.4664 0.2759 0.2538 0.3178 0.3178 0.2751 -0.2451 0.2142 0.2142 -0.3099 -0.2316 0.1676 0.2751 0.3146 -0.2158 -0.2435 -0.3787 0.2332 -0.2237 0.2893 -0.3020 -0.2783 0.2806 0.2632 0.1644 0.2411 -0.1747 -0.2830 0.4269 0.2569 0.1937 -0.2158 -0.2332 -0.3352 -0.1826 -0.3794 0.2063 -0.1644 0.1660 -0.2000 0.2237 0.2063 0.2000 -0.2071 -0.2506 -0.4182 -0.2190 0.2095 0.3186 0.3842 0.1739 -0.3202 0.1858 0.1652 -0.2783 -0.2957 0.2846 0.1494 -0.1913 0.3360 -0.3091 0.2403 0.1708 -0.3091 -0.2530 -0.1810 -0.2419 -0.2119 0.1478 0.1850 0.3486 -0.2830 -0.1731 0.1968 -0.2696 -0.3826 -0.1723 -0.1881 -0.3051 -0.1715 -0.2672 -0.2877 -0.2917 -0.2356 -0.3621 0.2348 -0.1794 -0.1708 -0.2150 0.2063 -0.2403 0.1494 -0.1834 -0.1549 -0.2577 -0.2356 0.3304 0.2016 0.2308 0.1968 0.1668 0.3628 -0.3407 -0.2055 0.3502 0.1881 0.1652 0.2830 0.2324 -0.3138 0.1478 0.2237 0.4957 -0.1968 0.2285 -0.2451 0.2063 0.2964 -0.1787 -0.2791 -0.2530 -0.2482 0.2324 -0.2609 -0.2356 0.2308 -0.3138 0.2087 0.2830 -0.2593 0.2071 -0.1771 0.1874 0.2617 0.2221 -0.3889 0.1984 0.3059 -0.2119 -0.1660 0.2482 -0.2656 -0.2174 -0.1881 0.3194 0.1739 0.2791 -0.3241 -0.2308 0.1510 0.2854 -0.2435 0.2087 0.2656 -0.2838 0.2292 0.2972 0.2435 0.2885 -0.1312 -0.1913 0.1960 0.2142 0.2237 -0.2743 -0.1636 0.1589 0.1652 -0.1186 -0.2964 0.3747 -0.2190 0.1921 -0.1739 -0.4870 -0.1684 0.2451 0.4308 -0.2751 0.2324 0.2933 -0.1802 -0.2047 0.1913 0.2119 -0.1644 0.2830 -0.5573 0.2522 0.2490 0.2063 -0.1921 0.2877 0.2957 -0.2569 0.5273 0.1368 0.3099 0.3194 -0.2158 -0.2308 -0.2791 0.3304 0.2806 0.1874 -0.1542 0.1289 0.2348 -0.3976 0.3842 -0.3502 -0.2245 -0.1747 -0.2332 0.2332 -0.2443 -0.2538 0.3842 0.2308 0.1794 -0.3328 -0.1834 0.2458 0.2229 0.2285 -0.3628 -0.1636 -0.3178 -0.3004 0.4055 0.3067 -0.2917 0.3921 0.2964 -0.2957 -0.2482 -0.2791 0.2451 -0.1478 -0.1755 0.1929 -0.2490 -0.2071 -0.1755 0.3194 0.2545 0.2379 -0.1328 -0.2285 0.3289 -0.1439 0.1771 0.3447 0.3202 0.3613 -0.2332 0.4221 0.1715 -0.2482 0.2000 -0.2198 0.3012 -0.1542 0.2522 0.2625 0.1249 -0.3621 0.1937 0.1423 0.2008 -0.2356 0.2743 0.1486 -0.2617 0.3178 0.2466 -0.1478 -0.4538 -0.3194 -0.3368 -0.2356 0.2024 -0.2277 -0.3621 0.3613 -0.1739 0.1976 -0.3312 -0.4269 0.2791 0.1470 0.1818 -0.2142 -0.3020 -0.4664 0.2443 -0.1502 0.2158 0.1913 0.1897 0.2008 -0.2245 0.1897 0.2941 -0.2150 0.3107 0.3312 -0.3708 -0.2719 0.2332 0.2680 0.2372 -0.1858 -0.2719 -0.2269 0.2585 -0.1921 0.3708 0.2229 0.1597 0.2206 0.2609 0.3217 -0.2190 -0.2261 -0.2696 0.3747 0.2443 -0.1296 -0.3043 0.1723 -0.2032 0.2008 0.1573 0.3241 0.1708 -0.3787 0.2379 0.2482 0.1644 -0.2664 0.1937 -0.2672 -0.2925 -0.2182 -0.3976 -0.1526 0.1534 0.2751 0.3051 0.4972 0.3154 -0.4150 0.2221 -0.1486 0.1921 -0.2530 -0.2308 -0.2008 -0.3399 0.2593 0.3834 -0.1715 0.3241 -0.3004 0.3099 -0.2237 0.2830 -0.2182 -0.3415 -0.1613 0.1794 -0.1715 -0.1881 -0.2221 -0.1668 0.2063 0.1826 0.3447 -0.2292 0.2134 0.2632 -0.3652 0.4229 0.2308 -0.2285 -0.2885 -0.3091 0.1494 -0.2490 0.2538 -0.2403 0.3233 0.3099 0.1178 0.2411 -0.2917 -0.4047 0.3842 -0.2134 -0.2245 0.2292 -0.3273 -0.3067 -0.2103 0.2016 0.3439 0.2348 -0.2719 0.3660 0.1708 0.1700 0.1897 -0.4103 0.2308 -0.1684 0.1391 0.2830 -0.2482 0.1462 -0.3478 -0.2332 0.5304 0.2640 0.3581 -0.3415 -0.3020 0.1684 0.2964 0.3874 -0.2221 -0.3043 0.2308 -0.1913 -0.1526 0.4403 0.2964 -0.1700 -0.2435 -0.2625 -0.2617 -0.2522 0.1771 -0.2767 0.3194 0.3399 -0.1810 0.3455 0.2964 -0.2348 0.3960 0.3130 -0.3368 -0.3439 0.2490 -0.2538 -0.1771 -0.2545 0.1028 -0.1597 0.1636 -0.1921 0.2403 -0.2411 0.3494 -0.3020 0.3067 0.2190 0.2609 0.4150 0.2000 -0.1542 0.2016 -0.3794 0.1787 0.3028 -0.2158 0.4198 0.1802 0.2356 -0.3929 -0.2063 0.2261 -0.2632 0.2016 0.1273 -0.2783 -0.1668 -0.4063 0.4142 0.2538 -0.4103 -0.3921 0.2111 0.2237 -0.2743 0.3937 0.3146 0.2379 0.1462 0.2482 -0.1613 0.1897 0.2008 0.2221 -0.3233 -0.3613 -0.2111 -0.2680 0.3628 0.2585 -0.1621 -0.2316 0.2000 -0.3960 -0.3447 0.0949 0.2846 0.2356 -0.1676 0.2704 0.2277 -0.2538 0.1581 0.2538 0.2111 -0.3794 0.1312 0.2933 -0.4316 0.2190 0.1834 -0.2980 -0.2458 -0.5130 0.1652 -0.2672 -0.2348 -0.1644 -0.2134 -0.3043 0.1636 0.2111 -0.2538 0.1802 0.2150 -0.2198 0.2087 -0.1802 -0.3842 0.3842 -0.3668 0.2846 -0.3225 -0.1739 0.1889 0.1850 0.2593 -0.2071 0.2806 -0.1897 0.1700 -0.1960 0.3281 0.3217 0.2395 -0.2008 -0.1810 0.2957 0.1810 0.1747 0.2719 -0.1312 -0.4190 -0.2632 -0.3802 0.1842 0.2364 -0.2893 -0.2458 -0.4095 0.1913 -0.3320 0.2569 -0.3146 0.3708 -0.3589 0.3447 0.1510 -0.3407 -0.4134 -0.2917 0.3573 0.2198 0.3391 -0.3020 0.3304 0.3107 -0.4925 -0.1415 -0.1289 -0.2870 0.1557 -0.5138 -0.2569 0.3628 -0.2877 0.1929 0.2609 -0.1549 0.2324 0.1881 -0.1802 0.2221 -0.2237 0.1771 -0.4972 -0.1850 -0.1810 0.1225 0.2506 0.2458 -0.2482 0.2443 0.2111 -0.3415 -0.1929 0.2767 0.3265 0.1810 0.2395 0.3107 0.2111 0.2672 0.3763 0.2656 0.2443 -0.2672 0.3273 -0.1968 0.1534 0.3534 -0.2972 -0.1723 0.2087 -0.2008 -0.4008 -0.3573 -0.3020 -0.4047 0.1960 0.2680 -0.4269 -0.2759 -0.1842 -0.2364 0.2032 0.1660 0.3399 -0.2316 -0.1202 0.2846 -0.2332 0.3043 -0.2332 -0.2870 0.1731 -0.3455 -0.2545 0.2885 -0.2656 0.3304 0.3320 -0.4008 0.1842 -0.3391 -0.2451 0.2530 -0.1787 -0.2609 -0.2482 -0.2008 -0.2743 0.2625 -0.3115 -0.2696 0.3265 0.1668 -0.2221 0.2482 -0.3091 -0.2237 0.3352 0.1613 -0.2798 -0.1281 -0.2925 0.1644 0.2206 0.4348 0.3494 -0.2458 -0.1881 -0.2245 -0.1858 0.4277 -0.1613 -0.1921 0.1794 0.4395 -0.1494 -0.2625 0.2008 0.2182 0.2664 0.1826 0.2767 -0.2846 -0.4047 -0.2285 -0.1921 0.2372 -0.2846 -0.1597 -0.1723 -0.2506 -0.3881 -0.1897 0.3304 -0.3328 0.3233 -0.1462 0.4522 0.2569 0.2000 -0.4087 -0.4063 -0.2356 -0.2245 -0.2277 -0.1858 0.3881 0.2625 -0.2530 0.2925 -0.1494 -0.1652 -0.1929 0.2933 0.4182 -0.2458 -0.1455 -0.2443 0.3921 0.4798 -0.2506 0.5043 -0.1700 0.1850 -0.1470 -0.4063 -0.2372 0.4095 0.6047 0.2830 0.2451 0.1937 -0.3067 -0.2024 -0.1897 -0.2585 -0.2190 -0.2356 0.3020 0.2522 0.3708 -0.2791 0.2095 0.2063 -0.1534 -0.3146 0.4791 0.2372 -0.1858 0.2221 0.1660 -0.3478 -0.2008 0.2577 0.1960 -0.2024 -0.3708 0.3747 0.1763 0.1810 -0.2182 0.1960 0.2759 -0.1636 -0.3874 -0.2103 0.1573 0.1874 -0.2016 0.1842 0.2142 -0.2356 0.2063 -0.3976 -0.2466 0.1455 -0.1881 -0.3352 0.1787 0.2024 -0.3067 -0.4403 0.2095 -0.3889 -0.2269" HIT_INDICES="34 40 41 62 73 87 97 110 116 120 125" ES_PROFILE="-0.2047 -0.1573 -0.0664 -0.1494 -0.1455 -0.1676 -0.1549 -0.1684 -0.1209 -0.0561 0.0000" RANK_AT_ES="33.0000" RANK_SCORE_AT_ES="6.4700"/>
  <DTG RANKED_LIST="SexDevelopmentGenesPRL_remapped.rnk" TEMPLATE="na_as_pre_ranked" GENESET="gene_sets.gmt#WTGAAAT_UNKNOWN" ES="-0.2917" NES="-1.1326" NP="0.3235" FDR="0.7501" FWER="1.0000" CHIP="ftp.broadinstitute.org://pub/gsea/annotations_versioned/Human_Gene_Symbol_with_Remapping_MSigDB.v7.5.1.chip" RND_ES="-0.2696 -0.2047 -0.1668 -0.2609 0.2617 -0.2142 0.1613 -0.1510 0.2925 -0.3715 -0.3360 -0.3447 -0.3708 -0.2957 0.1874 -0.1265 -0.4016 -0.2925 0.4142 0.1794 -0.5312 0.2095 -0.1652 0.2237 0.4008 0.2190 -0.1771 -0.2680 -0.2372 0.2269 0.2372 -0.1874 0.1478 -0.3186 -0.3494 0.3708 0.2411 0.1613 -0.2877 0.2142 -0.2846 -0.1763 -0.3794 -0.1273 0.3755 -0.2134 -0.1708 -0.3233 -0.2055 0.1684 0.2885 -0.3407 0.3265 -0.5004 0.1755 -0.3391 -0.3439 -0.3937 0.2530 0.2545 -0.2356 -0.2158 0.2379 0.2008 -0.1407 -0.1534 0.2877 0.3613 0.1913 -0.2395 -0.3368 -0.3020 0.2870 -0.2806 -0.3099 0.1794 -0.2806 0.1834 -0.3502 -0.1739 -0.1960 -0.3020 -0.3107 -0.2419 0.3415 -0.2957 0.3178 0.4221 0.3526 -0.1787 -0.1660 -0.2925 -0.3265 -0.2964 -0.2759 0.2759 0.2482 0.2885 0.1542 -0.1937 -0.2174 -0.1787 -0.4277 -0.3439 -0.4451 0.2285 -0.2142 0.2838 0.2846 -0.2538 0.1502 0.3968 -0.2538 0.2348 -0.1668 -0.3241 -0.2957 0.1802 -0.1621 0.2522 -0.4656 0.2711 -0.2269 -0.1771 -0.2206 0.3067 0.2482 0.1976 0.2885 0.2498 0.2285 -0.3715 0.1644 0.1960 0.1628 -0.1921 -0.2593 -0.2190 -0.1850 -0.1091 -0.2538 0.3621 0.1462 0.1700 -0.3020 0.3874 0.3391 -0.1375 -0.2593 0.1968 0.2095 0.2411 0.2435 0.4261 -0.2103 -0.2964 -0.1194 0.2751 0.2190 0.2545 -0.3304 0.3565 -0.2656 0.2206 0.3273 0.2261 0.2316 -0.1510 -0.2893 -0.3455 0.4538 0.3542 0.2269 0.2759 -0.3130 0.2506 -0.3225 0.2269 -0.2047 -0.3913 -0.3130 -0.1676 0.2119 -0.1636 0.2767 -0.2885 0.2261 -0.2751 -0.3051 -0.2980 0.1937 -0.3312 -0.3486 0.2490 -0.2055 -0.2190 0.2198 -0.4443 -0.3573 -0.2617 -0.1771 0.2743 0.2134 -0.3115 -0.2680 -0.2000 -0.2348 0.2134 -0.1534 -0.3051 0.4964 -0.2095 -0.1874 0.3668 -0.1881 -0.2696 -0.1470 -0.2672 0.1874 0.2783 0.2150 -0.2245 0.1913 -0.3328 -0.2751 -0.2609 -0.4443 0.2308 -0.1289 -0.2530 -0.3439 -0.1636 0.2696 0.2964 0.2419 -0.2008 0.2277 -0.2198 0.2237 -0.2451 0.2719 -0.2229 -0.3012 0.3613 -0.1534 0.1976 0.2261 0.2538 -0.4237 0.2711 -0.2577 0.3146 0.1826 -0.3186 -0.2711 0.1810 0.2142 0.1889 -0.2182 0.3589 0.3130 0.2229 0.2972 0.1494 0.1644 0.3115 -0.3787 -0.2134 -0.2522 0.2119 0.4783 0.1842 0.1502 0.2316 -0.1700 -0.1842 -0.2711 0.1834 0.3534 0.1818 0.3217 0.2237 0.3225 0.2972 -0.3051 0.2854 0.1984 0.2964 -0.4087 0.2664 -0.1897 0.3486 -0.2482 -0.3304 0.2190 -0.3004 -0.1557 -0.2522 -0.1976 0.1510 0.2743 -0.2047 -0.1826 -0.2545 0.2198 -0.1874 -0.2545 0.3439 -0.1976 -0.2672 -0.2055 -0.3439 -0.2585 -0.3320 -0.2625 0.1834 -0.3534 -0.3233 -0.3968 0.1881 0.2047 0.2704 -0.2522 0.4142 -0.2008 0.3360 0.1850 -0.1834 -0.2696 0.2846 0.2237 -0.2980 -0.2198 -0.2767 0.1810 0.1976 -0.1502 0.2806 -0.2308 0.2941 0.3051 -0.1810 0.2925 0.3534 -0.3130 0.2854 0.2237 -0.3130 0.1802 -0.1565 -0.1589 0.5486 0.1407 -0.4925 0.1289 -0.2308 -0.2711 -0.1660 -0.3273 0.2221 -0.2419 -0.1636 0.1708 -0.3526 0.2933 0.3834 0.2316 -0.2150 0.1842 -0.3225 0.3091 -0.2095 0.2285 -0.3107 -0.1700 -0.2316 -0.2466 -0.2316 -0.2411 0.3755 -0.2261 -0.2261 -0.2032 0.2403 -0.2182 -0.1826 -0.2190 0.1328 -0.1739 0.1842 -0.1415 0.2798 0.2490 -0.2277 -0.1945 0.2553 0.2609 0.1304 -0.3012 -0.2324 -0.2664 0.1834 0.2569 -0.2593 0.3573 0.2324 0.2490 0.2356 0.2980 -0.3826 0.2119 0.2174 -0.2032 -0.2087 0.2743 -0.2870 -0.1874 0.3304 -0.2435 0.4308 0.1874 -0.1510 -0.3091 -0.3360 0.2055 -0.1834 0.3043 -0.3281 0.2119 0.1834 0.1557 0.2846 0.2482 -0.1960 0.3360 -0.2063 0.1763 -0.2672 0.1881 -0.3059 0.2158 -0.1976 -0.2522 0.2269 -0.1249 0.2087 -0.1676 0.2917 0.2498 0.1391 0.3486 0.2696 -0.1747 0.2798 -0.1763 0.1360 0.3028 0.2285 -0.2711 0.1581 0.4435 0.2672 0.1874 -0.4964 0.2451 0.4783 -0.2364 0.5186 0.4617 0.2885 -0.3004 0.2190 -0.2791 -0.2063 -0.2585 -0.1589 -0.2237 -0.2506 0.2656 -0.3320 -0.1937 -0.2783 -0.1644 -0.2000 -0.1423 0.3020 0.2308 -0.3004 0.3091 -0.2830 -0.2016 0.3439 0.2269 0.4182 -0.2364 0.2308 0.1976 0.1573 -0.2451 0.4055 0.4261 -0.1723 0.3526 -0.1960 0.2830 0.2538 0.3368 -0.2656 -0.3399 0.1810 0.2577 -0.2324 -0.2522 -0.4356 0.3099 0.1889 -0.3130 -0.1684 0.2221 -0.3225 0.2830 -0.2530 -0.3526 -0.3281 -0.1486 -0.2545 0.3051 0.3225 0.2443 -0.3265 0.3573 0.2411 0.2237 -0.2269 0.1913 -0.1874 -0.1960 -0.1771 -0.3004 -0.1723 0.2411 0.2016 -0.3881 0.2530 0.2332 -0.2111 -0.1628 -0.1929 0.2348 -0.1281 0.3304 -0.3368 -0.2024 0.1968 0.2577 -0.1494 0.1826 -0.2348 -0.1526 0.2032 -0.2395 0.1660 -0.2198 -0.2530 0.1526 -0.3138 0.2269 -0.2569 0.1874 -0.2530 -0.2538 0.1486 -0.2553 0.2008 0.2261 -0.1755 -0.2000 -0.2743 -0.2577 -0.3067 -0.2182 -0.1850 -0.3842 -0.1621 -0.2000 0.1312 0.2032 0.2885 -0.2182 -0.3202 -0.3794 0.2142 0.2316 0.3043 -0.3407 -0.2704 0.3154 -0.2798 -0.2704 -0.2585 0.2443 0.3794 0.3581 0.2530 0.2458 -0.2545 0.2443 -0.1391 0.2704 -0.1502 0.1684 0.2055 -0.2711 0.2877 0.2174 0.3660 0.1415 0.3478 0.2846 0.2632 0.2925 -0.3937 0.1470 -0.3399 0.2024 0.1818 0.2237 0.1573 0.3138 0.2846 -0.2142 -0.1731 0.2656 -0.3020 0.1439 0.2656 0.1968 -0.3281 0.2846 0.3747 0.2893 -0.1304 0.2530 -0.3146 -0.2435 -0.2403 0.2743 0.2095 0.2063 -0.2419 -0.2316 -0.2656 0.2743 0.3091 0.2609 -0.2063 -0.2008 0.2285 -0.3439 -0.2696 0.3051 0.2198 -0.2719 0.3194 0.2411 -0.2711 -0.2285 0.2711 0.2751 -0.3747 -0.1897 0.4490 0.1597 0.2767 -0.3628 -0.2972 0.3526 0.3494 0.3834 -0.2379 -0.2008 0.1676 0.1763 -0.1787 -0.2103 0.1668 -0.5304 -0.1526 0.3589 0.2308 0.1984 -0.3447 -0.1423 -0.1636 0.2783 -0.2806 0.3439 0.1225 -0.3130 -0.4269 0.2237 -0.1549 0.3660 -0.4190 0.2174 0.2798 -0.3913 0.1684 0.2277 -0.2656 0.2925 -0.2285 0.3233 -0.3059 0.2933 0.3281 0.4490 -0.2372 -0.2625 -0.2348 0.1423 0.1929 0.1407 0.2498 0.1755 0.3020 -0.2482 -0.2237 0.1613 -0.1881 0.1929 0.3439 0.2759 0.3660 0.3241 -0.2711 -0.3241 -0.2964 -0.2071 0.2269 0.2237 -0.1945 0.4190 0.2221 0.3486 0.3059 0.3178 -0.2103 0.3202 0.2877 0.2498 0.5360 -0.4103 -0.2142 -0.3107 0.2174 -0.2443 0.1834 0.3660 0.1613 0.2877 -0.1494 0.2791 -0.2174 -0.1668 -0.3178 -0.2229 0.2269 0.2933 0.3755 0.3439 -0.2632 -0.2261 0.3138 -0.3455 0.1810 0.2190 0.2577 -0.2285 -0.4269 0.3178 0.1874 -0.3565 0.3447 -0.1881 -0.3874 -0.2071 0.2308 -0.1652 0.3099 -0.3138 -0.1526 -0.2783 0.4696 0.2711 0.3012 0.1889 -0.2103 -0.3265 -0.2292 -0.3273 -0.1644 0.2095 0.3874 -0.2964 -0.4625 -0.3194 -0.2119 -0.3194 -0.2047 0.3028 -0.2221 0.2625 -0.3154 -0.2846 -0.1684 -0.1455 0.2458 -0.2237 0.2538 0.1621 0.2972 -0.1968 0.2395 0.3874 0.1968 -0.2443 -0.1700 0.2798 0.2656 0.2237 -0.2538 -0.1146 0.2806 0.3091 0.3874 -0.2482 -0.1621 -0.2838 -0.3368 -0.1628 -0.1802 0.3186 0.2585 -0.2403 0.3067 0.4972 -0.3794 -0.2458 0.2593 0.3913 0.2696 0.2024 0.1921 0.1715 -0.2308 0.2158 -0.2443 0.1352 0.2087 0.4277 -0.2798 0.3225 -0.2538 0.1913 0.2292 0.1960 -0.2711 0.2245 -0.3138 0.2443 0.1700 -0.2047 -0.2466 -0.3320 -0.3352 0.1984 -0.3502 0.1976 0.2696 -0.2664 0.1549 -0.2885 -0.2237 -0.3328 -0.3747 0.2364 0.2198 0.3755 0.1186 -0.2024 0.1423 -0.1700 -0.1842 -0.3360 0.5091 -0.2941 -0.3889 0.3613 -0.2458 0.2838 0.3091 0.3012 -0.4356 0.2522 0.3360 0.3478 0.2292 -0.1810 0.3067 -0.2364 -0.3241 -0.3012 -0.4000 -0.3565 -0.4277 -0.2237 0.2980 -0.2917 0.2877 -0.3739 -0.2111 -0.1549 -0.1913 -0.3407 -0.3700 0.2395 -0.2980 -0.2711 -0.3747 -0.3628 0.2063 -0.1913 0.2095 -0.3146 -0.1549 -0.2237 -0.2198 -0.1534 -0.2269 -0.4451 0.2846 0.2711 -0.2237 -0.3486 0.1968 -0.3028 0.4917 -0.1913 -0.1684 -0.1921 0.2609 0.1802 -0.2324 -0.3960 0.2877 0.2324 0.2316 0.2221 -0.3478 0.1889 0.2617 -0.2356 0.2024 0.1700 0.3273 -0.1265 -0.2103 0.1660 0.2047 0.1874 -0.2553 0.2617 -0.2664 0.2150 -0.2142 -0.1296 0.1960 -0.1794 -0.2830 -0.2316 -0.3273 -0.2103 0.2632 0.2783 0.3360 -0.2854 0.2957 0.1794 0.1842 0.3494 0.2332 0.1794 -0.2711 0.2522 0.3565 0.1636 -0.1542 0.4917 -0.2964" HIT_INDICES="26 45 52 58 59 67 82 83 85 107 116" ES_PROFILE="-0.1352 -0.2008 -0.1621 -0.1146 -0.0237 0.0063 -0.0245 0.0664 0.1486 0.0569 0.0783" RANK_AT_ES="44.0000" RANK_SCORE_AT_ES="2.4100"/>
  <DTG RANKED_LIST="SexDevelopmentGenesPRL_remapped.rnk" TEMPLATE="na_as_pre_ranked" GENESET="gene_sets.gmt#HP_ABNORMALITY_OF_THE_LENS" ES="-0.2062" NES="-1.1286" NP="0.2835" FDR="0.7562" FWER="1.0000" CHIP="ftp.broadinstitute.org://pub/gsea/annotations_versioned/Human_Gene_Symbol_with_Remapping_MSigDB.v7.5.1.chip" RND_ES="-0.1415 -0.2823 0.1577 0.1700 -0.1262 -0.1869 0.1631 -0.1546 -0.2062 -0.1946 -0.2531 -0.1385 -0.3392 0.1238 -0.1431 0.1954 -0.1931 0.1885 0.1162 0.2477 0.2892 0.2154 0.1508 0.1815 0.1146 0.1362 -0.1985 0.1208 0.2254 0.1869 -0.2138 0.1385 0.2285 -0.2677 -0.2008 -0.1500 0.2123 0.4338 0.1508 -0.1231 -0.1246 -0.2569 0.2423 0.1800 -0.1562 0.3331 -0.1731 0.3092 0.1923 -0.2262 0.1162 0.2946 -0.1931 0.1908 0.1508 0.1762 0.1346 0.1500 -0.1062 0.1669 0.1808 -0.1338 -0.1931 0.1338 0.1715 -0.1323 0.1346 0.1785 0.1054 0.1962 -0.3423 -0.1685 -0.1277 -0.1354 0.1862 0.1615 -0.1262 -0.1531 0.3523 0.1385 -0.2269 0.2562 0.1262 0.1415 -0.1362 -0.1315 -0.1246 -0.2062 0.1700 -0.1615 0.1085 -0.2808 -0.1462 0.2492 0.1423 -0.2462 -0.2646 -0.2115 -0.2677 0.1892 0.1223 -0.2238 0.1469 0.1531 -0.1715 0.1577 -0.1000 -0.1785 0.3485 -0.1954 0.2462 -0.1554 -0.1554 -0.1892 -0.1100 -0.2162 -0.1331 -0.1169 0.2169 0.1777 0.1254 -0.1562 -0.1500 0.2631 0.2415 0.2446 -0.2062 0.1200 0.1992 -0.1862 0.1308 -0.1408 -0.3008 -0.1831 -0.1854 0.1954 0.1292 0.3400 0.1692 -0.1777 0.1715 0.2554 -0.2177 0.1031 0.1831 -0.1623 -0.1892 -0.2662 -0.2131 -0.2238 -0.1400 -0.2769 -0.1269 -0.1538 -0.1300 0.3354 0.1731 -0.1077 0.2131 0.1492 0.1215 0.1323 -0.1654 -0.1892 0.3477 -0.1792 0.2623 -0.1431 -0.2400 0.1785 0.2031 0.1638 0.1300 0.1277 -0.1846 0.0815 0.1069 0.1146 -0.1638 -0.0992 -0.1292 0.2685 -0.2138 0.2508 0.1577 0.2046 -0.1554 0.1662 -0.2346 -0.1123 0.1838 -0.2723 -0.1869 0.1500 -0.1962 -0.3408 -0.2846 -0.1877 0.1277 0.0962 0.1154 -0.1446 0.1600 -0.0946 0.1192 0.2500 0.1538 0.1646 -0.1269 -0.2162 0.4792 0.1308 -0.1446 -0.2431 0.1546 0.1531 -0.3015 0.1523 -0.1362 0.0985 -0.1931 0.1531 0.1385 -0.2046 -0.3200 0.2123 -0.3092 0.2162 0.1500 -0.1862 0.1238 0.1608 -0.2362 -0.1915 0.2654 0.1985 -0.2669 0.1654 0.1038 0.2731 -0.2092 -0.3277 -0.1154 0.0946 0.2554 0.1000 0.1331 -0.1300 0.2192 -0.1615 -0.2185 0.1962 0.1362 -0.3462 -0.2108 0.1177 0.1362 0.2162 -0.3023 0.1223 0.1292 0.1231 -0.1446 0.1977 -0.1808 -0.1346 0.1469 0.2115 -0.2200 0.2669 -0.1931 0.0962 -0.2300 0.1246 -0.1600 0.1631 0.1392 -0.1415 0.1131 0.1062 0.2362 0.1862 0.1192 -0.1708 -0.1408 0.2554 0.1708 0.2131 -0.1577 0.1577 0.1500 0.1492 0.1738 0.2492 -0.1508 0.1815 0.1731 -0.3769 -0.2277 -0.2000 0.1554 -0.1631 0.1346 -0.0923 -0.1246 -0.1723 -0.1669 -0.3423 -0.1508 0.1308 0.2069 -0.1154 -0.1454 0.4362 -0.1869 0.2346 0.2723 0.1631 -0.0946 -0.1946 0.2369 -0.2215 0.1077 -0.1392 -0.1246 -0.1085 -0.1177 0.3454 0.1192 0.1631 -0.1731 -0.1715 0.1115 -0.3046 0.2346 -0.2462 -0.2700 0.2523 -0.1792 0.2092 -0.1338 0.1423 -0.1977 0.1677 0.1192 -0.1692 -0.1800 -0.1015 0.1738 0.2777 -0.1277 0.1669 0.1546 -0.1608 0.1685 -0.1862 -0.2662 0.1669 -0.1554 0.1277 -0.2200 0.1369 0.1708 -0.2085 0.1531 -0.1469 0.1700 -0.2023 -0.1700 0.1731 0.2069 -0.1938 -0.1869 0.1785 0.2131 0.0931 -0.2738 0.2000 -0.1146 -0.2146 0.1115 -0.2031 -0.2085 -0.2669 0.3008 0.1585 0.1400 -0.1562 -0.1346 0.1738 0.2085 -0.2162 0.2892 0.1462 -0.1762 -0.1385 0.1400 -0.1662 0.1415 -0.1323 -0.1562 -0.1500 0.1623 -0.0846 0.2100 -0.1638 0.1192 -0.1515 -0.1977 0.1600 0.1408 -0.1423 -0.1154 0.2454 -0.1500 0.1523 -0.1738 0.1677 -0.2677 -0.1000 -0.1662 -0.1177 -0.1285 -0.1477 -0.2415 0.1946 -0.1762 -0.2215 0.2254 -0.2131 -0.1762 0.2000 0.2300 0.2015 0.1192 0.3131 -0.2031 -0.1377 0.0815 0.1554 -0.1092 0.2046 -0.2362 0.1231 -0.1823 0.2846 -0.1177 0.2915 -0.2454 -0.1415 0.1746 -0.1169 0.1715 -0.2992 0.2162 0.2131 -0.3846 0.0985 0.2762 0.2246 0.1485 -0.1546 -0.2246 0.1346 0.1108 0.2638 -0.1762 -0.2569 -0.2415 0.1369 0.1331 -0.3038 -0.3415 -0.1915 0.2000 0.3492 0.1038 -0.1546 -0.1477 0.2308 0.2238 -0.1362 -0.1200 -0.1715 0.1138 -0.2469 0.1538 -0.1846 0.1515 0.1008 0.1215 -0.1862 -0.1438 0.2662 -0.2400 -0.2077 -0.1154 -0.1977 -0.1262 0.0862 -0.1038 -0.1731 -0.1046 -0.1346 0.2546 0.1762 -0.2385 -0.1023 0.2231 -0.1200 0.1731 -0.1415 0.1823 0.1446 0.2238 -0.2585 -0.1108 -0.1408 0.1862 0.1723 0.1054 0.1754 -0.1585 -0.2508 -0.2000 -0.2508 -0.1415 -0.1646 0.2069 -0.3492 -0.1685 -0.1115 -0.1592 -0.1662 0.1700 0.1062 0.2585 0.2723 0.2000 0.2431 0.2415 0.1746 0.1408 0.3231 -0.1777 -0.1808 -0.1500 0.1500 -0.1977 0.2169 -0.1777 -0.2385 -0.1346 -0.1477 -0.1362 -0.1754 0.1431 -0.1569 0.2315 0.2623 0.2885 -0.1685 -0.1462 -0.2415 -0.1508 0.1131 -0.1915 0.1446 -0.1115 0.2162 0.2446 0.3785 -0.1131 -0.2331 -0.1854 0.1577 0.1615 -0.2823 -0.2446 0.1946 0.1315 0.1954 -0.1762 0.1123 0.3092 0.1985 0.1900 0.1669 0.1877 0.1231 -0.2346 -0.1446 -0.2254 -0.1315 -0.2162 0.1962 -0.2123 0.1677 -0.2031 -0.1238 -0.1731 -0.1523 0.1269 -0.2246 0.1677 0.1592 0.1608 -0.2192 -0.2408 -0.1492 -0.2269 -0.2723 0.1438 -0.2077 -0.1000 -0.1123 -0.1308 0.1192 -0.2315 -0.2523 -0.1646 0.1262 0.1008 0.2246 0.2269 0.1892 -0.1215 -0.1600 0.1000 0.1546 -0.1292 -0.1492 0.2438 -0.1592 -0.1246 0.1662 0.2277 -0.2469 -0.1462 -0.2215 -0.1938 0.1615 -0.1315 -0.1185 0.1131 0.1169 -0.2646 0.2246 0.1077 -0.1300 0.1162 -0.1323 0.1615 0.1523 0.2331 0.2215 -0.1777 0.2177 0.1408 -0.1769 -0.1108 0.2038 -0.1554 -0.1546 0.2192 0.1546 -0.1592 -0.2231 -0.2031 0.2723 -0.1700 -0.1662 -0.1738 0.2277 -0.2815 0.1777 0.1331 -0.1392 0.1746 -0.2015 -0.2285 -0.1415 -0.1538 0.1538 0.2192 0.1885 -0.2285 -0.1762 -0.1492 0.1662 -0.2177 0.1077 -0.1362 -0.2400 -0.1515 -0.1708 -0.1962 0.1615 -0.1515 -0.1538 -0.1592 -0.1662 -0.1577 -0.1769 0.1869 -0.1777 -0.1446 0.2508 0.1900 0.3262 -0.1377 -0.2023 0.1708 0.3215 -0.2985 0.1331 0.3154 0.1677 0.2469 0.1023 0.3408 -0.1546 0.1477 -0.1654 0.1662 0.1715 0.1462 0.2408 0.1523 0.2546 0.1623 0.2092 -0.1546 -0.2415 0.1462 0.1485 0.1131 -0.0731 -0.2431 0.1446 -0.3262 0.1200 -0.1769 -0.1131 0.1946 -0.1508 -0.2246 -0.1315 -0.1500 0.3746 0.2523 0.1777 0.2408 -0.1954 -0.1623 0.1531 0.1346 -0.1177 -0.2046 0.1231 -0.1285 -0.1885 -0.2408 -0.1054 0.2108 0.1423 0.2477 -0.1892 -0.2362 0.1692 -0.1692 -0.1285 -0.1977 -0.3100 0.1846 -0.1431 0.1531 0.1862 -0.1262 0.2515 -0.2762 -0.1577 -0.1569 0.1585 -0.1392 0.1900 0.2108 0.1215 -0.1523 -0.1777 0.1500 -0.1923 0.1715 0.2462 -0.1692 0.1069 0.1792 -0.1669 -0.1892 0.1231 0.1300 0.1062 -0.2215 0.1915 0.2838 -0.1369 -0.1369 -0.1377 -0.1500 0.0946 -0.2062 0.1708 -0.1846 0.1408 0.1492 0.2423 -0.1162 0.1977 -0.2600 -0.1023 -0.1123 0.2477 -0.2854 -0.2723 0.1354 -0.2085 -0.1231 0.2062 -0.1377 -0.1231 -0.1046 -0.1446 -0.2777 -0.3362 -0.1846 0.1431 0.1731 -0.3923 -0.2869 0.2746 -0.1162 0.1954 0.1615 -0.1146 -0.1938 -0.1692 0.1723 -0.2831 0.2654 -0.1792 -0.1323 0.2215 -0.1554 0.1338 -0.1746 0.2962 -0.2077 0.2408 -0.1454 -0.2246 -0.2892 -0.2469 -0.1462 0.1415 0.1000 -0.1092 -0.1715 0.1131 -0.0923 0.1623 -0.2015 0.1846 0.2192 0.2023 0.1869 -0.1938 -0.1015 -0.1200 -0.0823 -0.1815 0.0977 -0.3477 0.1892 0.1792 -0.2185 0.2323 0.2000 -0.2208 0.2169 0.2323 0.3138 0.1277 0.1931 -0.2215 0.1262 0.1592 0.1769 0.1162 0.1508 -0.1331 -0.1808 -0.2177 0.2338 0.1700 -0.1123 0.1292 0.1908 0.2115 0.1031 -0.1854 -0.2008 -0.1908 -0.2754 -0.2054 0.2500 -0.1546 0.1777 -0.1608 -0.1954 0.1585 0.1962 0.1108 -0.2046 0.2277 -0.2754 0.1762 0.1254 0.0931 0.1492 -0.1431 -0.3231 0.1254 -0.1315 0.1831 -0.1492 -0.1385 0.2646 0.1300 -0.0985 0.2615 -0.1354 0.1992 -0.1608 -0.0892 -0.0962 0.1477 -0.1362 -0.0977 0.1323 0.1615 -0.1377 0.1931 -0.1108 -0.1700 0.1077 0.1877 0.1346 -0.2577 -0.1492 -0.1292 -0.1477 -0.2092 0.1100 -0.1200 -0.3046 0.1569 0.1854 -0.2792 0.1200 -0.1308 0.2323 -0.1554 0.1462 -0.2046 0.2162 -0.2631 -0.1885 -0.2515 0.2246 0.1392 0.1146 0.2908 -0.1831 0.2208 0.2838 0.0938 -0.1408 -0.1600 0.1962 -0.1846 0.1692 -0.1415 0.2854 -0.2208 0.1531 -0.1392 0.1015 -0.2046 0.1215 -0.3108" HIT_INDICES="3 5 20 25 40 42 47 48 52 54 57 61 65 68 72 79 83 86 88 92 97 99 106 107 118 120" ES_PROFILE="0.0085 0.0369 -0.0646 -0.0662 -0.1677 -0.1392 -0.1408 -0.1023 -0.0938 -0.0654 -0.0469 -0.0385 -0.0300 -0.0115 -0.0031 -0.0246 -0.0162 0.0023 0.0308 0.0392 0.0377 0.0662 0.0446 0.0831 0.0215 0.0500" RANK_AT_ES="39.0000" RANK_SCORE_AT_ES="4.9700"/>
  <DTG RANKED_LIST="SexDevelopmentGenesPRL_remapped.rnk" TEMPLATE="na_as_pre_ranked" GENESET="gene_sets.gmt#REACTOME_BBSOME_MEDIATED_CARGO_TARGETING_TO_CILIUM" ES="-0.2966" NES="-1.1279" NP="0.2808" FDR="0.7541" FWER="1.0000" CHIP="ftp.broadinstitute.org://pub/gsea/annotations_versioned/Human_Gene_Symbol_with_Remapping_MSigDB.v7.5.1.chip" RND_ES="0.2138 0.2690 -0.4914 -0.2069 -0.2914 0.3448 -0.3638 0.2655 -0.2655 0.2362 -0.3293 -0.1569 0.1914 0.2586 0.3362 0.2966 0.2621 -0.3534 -0.2017 -0.2431 0.2603 0.3862 -0.2914 0.2069 0.2345 0.2241 -0.4000 -0.2000 0.2828 -0.2000 -0.2276 -0.2172 -0.2224 0.3293 0.3862 0.1828 -0.4897 -0.1966 0.2397 -0.2759 -0.2328 -0.4603 0.2655 -0.3741 -0.2828 -0.1793 0.2931 -0.2586 0.1897 0.2190 0.2431 -0.4397 0.3190 0.1931 0.3552 0.3431 -0.1793 -0.2586 -0.2638 0.2448 0.2983 0.3879 0.2397 -0.2897 -0.2448 -0.2241 -0.2759 0.2448 0.2017 -0.1914 0.1569 -0.3069 0.2983 -0.1776 0.1914 0.1897 0.2707 0.3534 -0.2448 0.3310 0.3552 0.2741 0.3828 -0.2724 -0.3052 -0.2345 -0.2121 0.4362 0.3172 0.2103 -0.1707 0.2500 -0.2741 -0.1914 -0.1328 -0.3207 -0.2655 -0.1586 0.4345 -0.3362 -0.2328 0.3103 -0.2259 0.6207 0.2138 -0.3862 0.2000 0.3845 -0.2638 -0.1931 -0.2431 0.2810 -0.3534 0.4224 -0.2586 -0.2690 0.2586 -0.2362 -0.4103 -0.1897 -0.4672 0.1931 -0.2086 0.4345 0.3534 0.2828 -0.2966 -0.2103 0.3500 -0.2931 0.3190 -0.2121 -0.2276 -0.1914 -0.1534 -0.2069 0.2155 0.2586 -0.2431 -0.2500 0.3345 -0.1500 0.2207 -0.6500 0.2810 -0.2190 -0.4776 -0.1948 -0.2638 -0.2397 -0.4690 -0.2241 0.3552 0.1879 0.2655 0.3121 -0.2379 -0.2103 -0.1397 0.2155 0.2138 -0.1879 0.2138 -0.3414 0.4259 0.1690 0.3345 0.5190 0.4310 0.1259 0.1569 -0.2793 -0.1845 0.2655 0.3207 -0.5517 -0.3483 -0.1724 0.2621 -0.3155 0.2655 0.2500 0.1379 0.5552 -0.1052 -0.1931 -0.2414 0.2534 -0.2776 0.2448 -0.3776 -0.3207 -0.2483 0.3310 0.2483 0.2483 -0.3017 0.2483 0.3534 0.2862 -0.1741 0.2017 0.2897 -0.2069 -0.3017 0.3328 0.3690 0.2466 -0.1707 0.4155 0.3414 -0.5983 0.3828 0.2672 -0.2638 -0.2638 0.2103 0.3224 0.2310 -0.3207 0.2741 -0.1448 0.2138 0.1310 -0.1793 -0.2155 -0.3086 -0.2931 0.2776 -0.1862 -0.3672 0.1810 -0.3138 -0.1879 0.4897 0.2086 0.3517 -0.3517 0.2138 0.2759 0.2793 0.2069 0.3103 -0.2086 0.2259 0.2552 -0.2707 -0.1466 -0.3362 -0.3741 0.3793 0.3638 -0.2103 -0.3414 0.2810 -0.2345 -0.1638 -0.2190 -0.1569 0.3914 0.3069 0.1931 0.2448 0.2224 0.2414 -0.2828 0.1776 -0.1914 0.3224 0.2500 -0.3017 0.2724 -0.1707 0.1638 -0.2190 0.1845 0.2500 0.2707 -0.2810 -0.2121 0.4345 0.2603 -0.3414 -0.2879 0.2276 0.2414 0.2190 0.2793 -0.1534 0.2069 0.2621 0.1724 0.2603 -0.2828 0.3241 0.2517 -0.3190 -0.3138 -0.2190 0.3655 0.2534 -0.2017 -0.1431 -0.2103 0.2103 -0.3707 -0.4586 -0.1931 -0.2052 -0.1707 0.4052 -0.2034 -0.2603 -0.2914 -0.2086 0.2517 0.2603 -0.2017 -0.1931 -0.1966 -0.2569 0.2224 0.2966 -0.2966 0.3448 -0.1672 -0.3397 0.2448 0.1810 0.3224 -0.1828 0.3052 0.1690 -0.2172 0.2017 0.3397 -0.3155 -0.2621 -0.1966 -0.2362 -0.2534 -0.3155 0.3224 0.2086 -0.2397 0.3293 -0.1690 0.3155 0.3586 -0.2793 -0.2103 0.1534 -0.4052 0.3810 0.3000 -0.2948 0.2793 0.2776 0.2052 0.2345 -0.2776 0.3190 0.2069 -0.2052 0.1586 -0.1914 -0.3052 0.2707 -0.2069 -0.2121 -0.2017 -0.2293 0.4190 -0.3362 -0.3310 0.3983 0.2069 0.2483 -0.2586 -0.1793 -0.2448 -0.2345 0.1931 -0.2086 0.2586 0.2586 0.3414 0.3000 0.2448 0.2190 -0.3983 -0.1862 0.2345 -0.1379 0.2414 0.3224 -0.3103 -0.1948 0.1897 -0.3103 0.2690 0.4190 -0.3103 0.1828 -0.2724 0.2983 0.2724 0.2138 -0.1810 0.1586 0.3276 -0.3259 -0.5034 0.2603 0.1828 0.2707 -0.2310 0.2586 -0.2362 0.2155 0.2828 -0.1931 0.3138 -0.1914 -0.2845 -0.3069 -0.2017 -0.2638 -0.2121 -0.2707 -0.1845 -0.2672 -0.3638 -0.2345 -0.2241 -0.5431 0.2534 0.2397 0.3362 0.1310 0.2672 0.1431 0.1741 -0.1707 -0.2845 -0.1897 -0.2069 0.3121 0.2500 0.1621 -0.2707 0.2328 0.2586 0.2707 0.3276 0.3052 -0.2138 0.2241 0.2534 -0.1845 0.1724 0.2569 0.2828 -0.4207 0.1207 -0.2328 -0.2103 -0.3517 0.2741 0.5276 -0.2034 -0.2500 -0.1828 -0.3293 -0.3069 0.2448 -0.3138 0.1707 -0.2121 -0.1397 -0.1052 0.3897 0.1379 -0.2017 0.3172 -0.3397 -0.1517 -0.2414 -0.3414 0.1845 0.3103 -0.3690 -0.2586 0.2310 -0.3828 -0.1672 -0.1190 -0.3810 0.4638 -0.4621 0.2914 -0.4638 -0.1759 -0.1586 0.2414 -0.2345 0.2121 -0.3121 -0.3241 0.2155 -0.2328 0.2276 0.4638 0.2483 0.2155 -0.2155 0.1431 0.1845 0.2741 0.2828 -0.5155 -0.4845 -0.2483 -0.2052 -0.3931 0.1155 -0.3259 -0.1379 -0.5552 0.1586 -0.1879 0.3103 -0.3466 0.2034 -0.2914 0.2879 0.2983 -0.2828 -0.1293 0.3000 0.3466 -0.4983 0.4431 -0.4603 -0.2879 -0.3552 0.1293 -0.1810 0.2310 -0.2759 0.2534 0.2724 -0.1534 -0.2621 0.4086 0.3155 -0.2828 -0.3707 -0.2793 -0.1517 0.3103 -0.3086 -0.2966 -0.2828 0.1983 0.2448 -0.2310 -0.3966 -0.1207 -0.2172 -0.2414 -0.2466 0.2224 -0.2172 0.3638 0.2845 -0.2517 -0.2379 -0.2000 -0.3828 0.2224 0.2138 0.2741 -0.1483 -0.3517 0.1741 -0.2534 0.1931 -0.4052 -0.3052 -0.2862 -0.2552 -0.5776 -0.2155 0.2103 -0.2828 -0.3448 -0.2741 -0.2017 0.1655 -0.2017 0.2810 -0.3621 0.2310 0.2586 -0.1983 0.2672 0.3103 0.2259 -0.2138 -0.3431 0.2983 -0.1397 0.2224 0.3724 0.1810 0.2638 -0.2293 0.1828 -0.2828 -0.2052 -0.2328 -0.1672 -0.3966 0.2707 0.2172 0.2948 -0.2759 0.2052 0.3069 0.3086 -0.2362 0.2638 0.2052 -0.2759 0.1931 -0.2534 -0.2362 0.2121 -0.2793 -0.2103 -0.2672 0.2655 0.2466 0.1655 0.2845 -0.3810 -0.2034 -0.2448 -0.2741 0.2397 -0.3276 -0.1776 -0.2103 -0.1948 0.2534 0.2776 -0.2897 0.2017 0.3172 -0.1776 -0.2931 0.3034 -0.3621 -0.1724 0.2328 0.1483 0.2276 -0.2466 -0.2448 -0.3345 -0.1845 -0.3052 -0.1276 0.1845 0.1603 0.2655 -0.1810 -0.3190 0.1621 -0.2672 0.1741 0.2741 0.2017 -0.3603 0.1759 0.2017 0.2276 -0.2966 -0.2845 -0.2224 -0.3293 0.2690 0.1828 0.2310 0.2845 -0.1483 -0.3310 0.2069 -0.3569 -0.3138 -0.2397 0.1845 -0.2845 -0.2741 0.1845 -0.2603 -0.2534 -0.1983 -0.1741 0.2069 0.1517 0.5534 0.1897 0.2810 -0.3207 -0.2414 0.1707 0.2776 -0.3293 -0.2310 -0.3362 0.2966 -0.2621 0.3586 -0.2328 0.2862 -0.2000 0.1569 -0.3103 0.3397 0.2621 0.3052 0.1724 -0.2448 -0.1931 -0.2966 -0.1638 0.3103 0.2931 -0.3776 -0.2328 0.3310 -0.4259 -0.2879 0.2810 -0.2172 0.2414 0.3914 -0.3862 -0.2845 0.2414 -0.2500 -0.3534 0.3914 0.2103 -0.2155 0.3397 0.3310 0.3414 -0.2345 0.2397 -0.2897 0.2845 -0.2534 -0.2397 0.2966 0.3017 0.3810 -0.2293 0.1707 0.3241 0.3500 0.2845 0.3724 0.2190 -0.4310 -0.1276 -0.2655 0.4138 -0.2224 -0.1793 0.2621 0.2397 0.1914 0.2759 -0.2621 -0.3431 0.2414 0.2241 0.2414 0.3241 -0.3448 -0.3207 0.3293 0.2621 0.3517 0.2707 -0.3345 0.2931 -0.3052 0.2914 -0.2121 -0.1983 0.2966 0.1845 0.3293 0.2724 -0.3793 0.2414 -0.3500 -0.4000 0.2638 0.2431 0.2241 -0.2500 -0.1707 0.2672 0.2690 0.3379 0.2190 0.2534 -0.2552 0.2207 0.1431 0.1914 -0.1983 -0.2776 0.2707 -0.2776 0.2793 0.2224 -0.2759 0.4259 0.1397 -0.2914 0.3224 0.1638 -0.2362 -0.1948 -0.2138 -0.2586 0.2862 -0.3034 -0.2672 -0.1569 0.1207 -0.1638 0.3362 0.3483 0.5707 0.2069 0.1552 0.2328 -0.1362 -0.1707 -0.1879 0.1621 0.2259 0.1759 0.2931 -0.2672 0.3621 -0.3362 -0.3259 0.3672 -0.1845 0.2466 0.2966 -0.2517 -0.1431 0.4276 0.2931 0.4466 -0.2448 -0.1638 0.2862 -0.2759 0.3000 -0.2086 0.1845 0.2828 -0.2517 0.2724 0.3431 0.1862 0.3224 0.1879 0.1828 0.3483 -0.1672 -0.2310 -0.2397 0.2793 0.3655 0.4069 0.2034 0.2534 0.2845 -0.1483 -0.1603 0.2241 0.1862 0.2000 -0.2931 -0.3241 0.3845 0.2966 -0.5414 -0.3500 0.2138 -0.2069 -0.1793 -0.1914 0.2414 -0.2603 0.1845 -0.3103 0.2931 0.2828 -0.1466 -0.3000 0.3828 -0.1810 0.1466 -0.2672 -0.3017 0.3328 0.3466 -0.3500 -0.2466 0.3466 -0.2793 -0.2138 -0.2069 -0.2707 0.2293 0.4741 0.3310 0.2328 0.2845 0.2155 -0.2931 0.1586 0.4638 -0.2500 -0.3207 -0.1897 0.2086 0.2155 0.1690 -0.2431 0.2259 0.1724 -0.3276 0.2586 0.2155 0.1431 -0.2276 0.2534 -0.2672 -0.2103 -0.2672 0.2431 -0.1931 -0.3603 0.2966 0.3828 0.1672 0.2466 -0.1741 -0.2362 -0.2172 0.1638 -0.3138 -0.3190 0.2276 0.2500 0.3793 0.3224 0.2569 0.2845 0.1810 -0.1690 -0.3086 -0.3121 0.2345 -0.1897 -0.1793 0.2621 0.2155 0.4190 0.2672 -0.2966 -0.1793 -0.1621 0.4121 0.2448 0.2828 -0.2328" HIT_INDICES="34 47 48 49 66 68 92 100 102 114" ES_PROFILE="-0.1931 -0.1966 -0.0966 0.0034 -0.0345 0.0569 -0.0414 -0.0017 0.0897 0.0948" RANK_AT_ES="46.0000" RANK_SCORE_AT_ES="2.1000"/>
  <DTG RANKED_LIST="SexDevelopmentGenesPRL_remapped.rnk" TEMPLATE="na_as_pre_ranked" GENESET="gene_sets.gmt#REACTOME_CARGO_TRAFFICKING_TO_THE_PERICILIARY_MEMBRANE" ES="-0.2966" NES="-1.1264" NP="0.2787" FDR="0.7542" FWER="1.0000" CHIP="ftp.broadinstitute.org://pub/gsea/annotations_versioned/Human_Gene_Symbol_with_Remapping_MSigDB.v7.5.1.chip" RND_ES="-0.2672 -0.1534 -0.2534 -0.2621 0.1672 -0.2000 -0.2552 -0.2172 -0.2259 0.3172 0.4655 0.3828 0.2672 0.2328 0.1483 -0.2379 0.2793 0.3741 -0.2724 0.3017 0.1983 0.3759 0.2828 -0.2759 -0.1638 0.3224 -0.2086 0.2328 0.2069 0.2879 -0.2586 0.2362 -0.1569 0.2207 0.2328 -0.2328 0.1897 -0.1948 -0.2328 0.2707 0.3362 -0.2931 0.4345 -0.1707 -0.2448 -0.3397 0.1621 0.2759 0.3121 -0.2397 0.1828 -0.3552 -0.3345 -0.1534 0.1293 -0.2276 0.3276 0.2310 -0.2241 -0.1966 -0.1328 0.1879 -0.3224 0.1776 -0.1897 -0.3431 -0.3466 -0.1724 -0.2138 0.1862 -0.2810 -0.3948 0.1397 0.3241 0.2517 -0.2621 -0.2431 0.3534 -0.3776 -0.2086 0.1793 0.2379 0.2690 -0.2586 -0.2569 -0.1983 0.2017 0.3362 -0.1534 0.3310 -0.3603 0.2397 -0.3724 0.2241 -0.2397 0.2259 -0.2431 0.2138 0.2241 0.2759 0.1517 0.1897 -0.1741 0.1586 0.2948 -0.2500 -0.2241 -0.2362 0.3690 0.4345 0.1966 -0.1103 0.2845 0.1914 0.3345 0.2362 0.2586 -0.1845 0.4586 0.1897 0.2759 -0.1500 -0.2672 -0.1931 -0.1914 0.3759 0.2414 -0.3879 0.3569 -0.3552 0.2793 0.4190 -0.2310 0.2414 0.1931 -0.4172 -0.1879 -0.4414 0.2414 0.1879 0.3552 -0.2638 -0.4362 -0.3483 0.1914 0.2672 0.1879 0.3172 -0.2621 -0.4310 0.1845 0.2155 -0.3362 -0.1810 0.4328 -0.1241 -0.2828 0.3034 0.2138 -0.2603 0.4690 -0.1690 0.1586 -0.2017 -0.2879 0.2224 -0.2845 -0.2017 0.2103 -0.2741 0.2362 -0.4707 -0.4690 0.1741 -0.2155 -0.2672 0.4517 -0.2810 0.2052 0.4983 -0.2534 -0.3793 -0.3500 0.3448 0.2828 0.2276 -0.3397 0.2207 0.3500 0.2190 0.2983 -0.2379 0.3534 0.2086 -0.4293 -0.3121 -0.2552 0.1741 -0.2621 -0.1879 -0.2086 0.2276 0.2069 0.2707 -0.3983 -0.2948 -0.2172 -0.2931 0.2155 0.2052 0.1741 0.2052 0.1638 0.1603 -0.2448 0.4517 0.2448 -0.3379 0.4138 -0.2810 0.1586 -0.2069 0.3862 0.3052 0.1966 -0.4897 0.2483 0.1879 0.3517 -0.2517 -0.1638 0.3155 -0.2362 -0.1897 0.2362 0.3517 0.1931 0.3224 0.4034 0.3172 0.1707 0.3224 -0.3345 -0.3052 -0.2362 0.3017 0.1966 -0.2190 -0.1793 0.1897 -0.3155 -0.1793 -0.3776 -0.1276 -0.2034 -0.2655 -0.2241 -0.1707 0.3690 -0.4500 0.2707 -0.4517 -0.3534 -0.2603 -0.4052 0.3276 0.2897 0.4069 -0.2414 0.2483 -0.1845 0.4586 0.2672 -0.2914 0.2966 0.1810 -0.3966 -0.3138 -0.2810 -0.1345 -0.1724 0.3862 -0.2552 -0.1672 0.4103 0.2828 0.1914 0.1879 0.2776 0.3362 0.2759 -0.2224 0.3259 0.2690 0.2414 -0.1397 -0.2569 -0.1569 -0.1759 0.2552 -0.3328 -0.2500 0.2052 -0.1293 -0.2586 -0.4759 -0.1966 0.3431 -0.2224 0.3345 0.2397 0.2328 0.3103 -0.3121 -0.2793 0.2138 -0.1534 -0.2310 -0.2103 -0.4483 0.3241 -0.2517 -0.2672 0.1724 -0.1552 -0.2103 -0.3034 -0.1845 0.3569 0.2397 0.1638 -0.2328 0.2672 0.3086 -0.4034 -0.1741 -0.2345 -0.2362 -0.4103 -0.2845 -0.4086 0.3621 -0.2172 -0.2379 0.2069 0.3103 -0.1914 -0.1845 -0.2310 -0.4724 0.2362 -0.2517 -0.2845 0.2190 0.2603 0.2310 -0.2034 0.2172 -0.1879 0.2190 -0.1828 -0.2328 -0.2086 -0.2483 -0.3034 -0.1534 0.1621 0.3379 -0.2586 0.2310 0.2448 -0.2552 0.2897 0.2569 0.3034 -0.2414 0.3517 0.1862 -0.1879 -0.1414 -0.2276 -0.2121 0.2690 0.2931 -0.2293 0.3259 -0.1500 0.2276 0.1793 0.2690 -0.3793 -0.3086 0.3017 -0.2155 0.2690 -0.3879 -0.3000 -0.1121 0.2155 0.2138 0.3724 -0.2241 0.2552 0.1914 0.3397 -0.2017 -0.4448 0.3034 0.5724 -0.1621 0.2931 0.3034 -0.2121 -0.1931 0.1466 -0.2845 0.4655 -0.3776 0.2586 0.2276 -0.1845 0.2414 0.2966 0.1724 0.2759 -0.2155 0.2224 -0.2776 -0.2828 -0.3621 0.3466 -0.2690 -0.1966 0.2086 -0.2810 -0.2500 -0.2379 -0.2810 0.2897 0.2172 0.2155 0.1397 0.5966 0.3293 0.1741 -0.1397 0.2569 -0.1500 0.2879 0.2362 -0.2431 -0.3207 0.2569 0.2914 0.2448 -0.1845 -0.2362 0.3190 -0.2759 0.2414 0.2793 0.2172 0.1672 0.2069 -0.2293 0.2776 -0.1966 -0.1931 -0.2138 -0.2448 -0.3638 0.1914 0.3328 0.2431 -0.1466 0.3621 0.1931 -0.2741 0.3690 0.3517 0.3966 0.3672 -0.2517 0.2828 0.2483 0.2190 -0.2552 0.2569 0.1776 0.1879 0.3172 0.5293 -0.2414 0.3448 0.2414 -0.2190 -0.4259 -0.2103 0.2431 0.2552 -0.3655 -0.3500 0.2000 -0.2069 0.2672 0.2966 -0.2897 0.1845 0.2707 -0.1810 0.3052 0.2397 -0.4276 -0.2190 -0.1724 0.1379 0.2052 -0.1638 0.2414 0.2276 -0.1845 0.2362 0.2241 -0.1207 -0.2069 -0.1466 0.2431 0.4052 -0.1966 0.2500 0.2448 0.4948 0.2845 -0.2966 -0.1983 -0.2776 -0.3017 0.2586 0.3155 0.1672 -0.2328 0.2103 0.2655 -0.3138 -0.1724 -0.2845 -0.2983 -0.4759 0.2224 -0.3103 0.2138 -0.3069 0.3914 -0.2034 0.4259 0.1379 0.1759 -0.2948 0.2431 0.2000 -0.3052 -0.2448 0.2862 -0.2103 -0.3759 0.1672 -0.2069 0.1517 0.1707 0.3552 0.2672 0.4638 -0.2103 -0.2690 0.3362 -0.2914 -0.5328 0.1310 -0.2397 0.1586 0.3121 -0.2759 -0.2414 0.1724 -0.1931 -0.2034 -0.2138 0.2534 -0.2759 0.2259 0.3121 0.2759 0.3534 0.2914 0.3310 -0.4103 -0.2793 -0.3500 0.2276 -0.3103 -0.3034 -0.3948 0.3069 -0.1897 0.1707 0.3517 0.3190 0.2724 0.2345 -0.2397 0.2879 -0.1672 0.3414 0.3931 0.2552 -0.2552 -0.3431 0.1655 -0.1552 0.2190 0.1879 0.3138 0.3293 -0.1862 0.4362 0.3155 -0.4086 0.3293 0.2138 0.3000 -0.1879 -0.2586 -0.2310 0.3190 -0.2966 -0.3931 -0.2362 0.4121 0.2534 0.2362 0.2448 -0.3224 -0.3741 0.2655 -0.2224 -0.2862 0.1379 0.2397 -0.1638 -0.1724 -0.2759 -0.1345 0.1483 0.2362 0.1793 -0.2793 0.2931 -0.1828 -0.2241 0.1586 0.1983 0.3224 0.2621 0.2448 0.2862 -0.2966 0.2603 0.2017 -0.2966 0.2879 0.3293 -0.1414 -0.3069 -0.2638 0.2069 0.2310 0.3000 -0.1017 0.3569 0.4741 0.3741 -0.1793 -0.1259 -0.1966 -0.1966 -0.3431 -0.2707 0.2121 0.2138 -0.1828 0.3966 0.4517 -0.3172 0.2759 0.1776 0.2500 0.3397 0.4293 -0.1983 -0.2241 0.1724 -0.3793 0.1707 0.2431 -0.3724 -0.2552 0.1897 0.3483 0.2034 -0.2207 -0.2517 -0.2397 0.2517 -0.2328 -0.3276 0.2914 -0.2741 -0.2690 -0.2207 -0.4241 -0.3379 -0.4172 0.2500 -0.2845 -0.2828 -0.3121 -0.2241 0.3241 0.2155 -0.1897 0.4172 0.2759 0.2810 -0.3034 -0.2793 0.2466 0.4293 0.3276 -0.3793 -0.2759 0.2672 -0.2983 0.2845 0.1983 -0.2810 -0.2103 -0.2397 0.2724 0.3690 -0.3328 0.1983 -0.2914 -0.1828 -0.2017 -0.1672 0.2431 0.2397 -0.2362 0.1655 -0.2483 0.3310 -0.2534 -0.2534 -0.3724 -0.3621 -0.2293 -0.3017 -0.2397 -0.1948 -0.2690 0.1603 -0.3293 -0.2914 0.1759 0.3172 -0.4603 -0.4552 0.2483 0.3172 -0.1845 -0.4086 -0.3138 0.2966 -0.2103 -0.1569 0.3500 -0.2500 0.2569 -0.2483 0.2586 -0.2000 -0.2534 -0.3345 0.1586 0.2655 0.3345 -0.1845 -0.2276 0.1500 -0.2293 -0.3224 -0.1707 0.3379 0.3724 0.2500 0.2241 -0.2224 0.2500 0.3086 -0.3621 0.2534 0.1931 0.2638 0.3466 -0.3724 0.2276 -0.3310 0.2448 -0.4172 -0.1914 -0.3983 0.4690 0.2586 -0.4621 0.3828 0.1897 -0.2914 0.2379 -0.1345 -0.1879 -0.1931 0.2966 -0.2552 0.2845 0.2759 -0.3448 0.2379 0.1500 0.5431 0.2741 0.3276 0.2224 -0.1810 0.2362 -0.2345 -0.1776 0.2776 -0.2500 -0.2259 -0.2534 -0.1741 0.4586 -0.2103 0.2138 -0.2776 0.2569 -0.3931 0.4052 -0.4121 0.3448 0.2534 -0.3052 0.2983 -0.2362 -0.1569 -0.2552 -0.2448 0.2138 -0.2379 0.3897 -0.2845 -0.5810 0.4724 0.2310 -0.4121 0.2914 0.2621 -0.3569 -0.1948 0.3259 0.1621 0.3362 -0.2810 -0.3776 -0.5103 0.2862 0.2931 0.2069 -0.2017 -0.3534 -0.1241 -0.2672 -0.2052 0.2586 0.3862 -0.2500 0.1638 -0.1897 -0.1707 0.1672 0.2517 0.2414 0.2793 -0.2017 -0.2155 0.1224 0.3103 -0.2500 -0.4310 0.2190 0.1879 0.3414 0.2948 -0.2931 0.2569 0.2621 -0.2569 0.3517 -0.1897 -0.3190 -0.2672 -0.2793 0.2534 -0.2397 0.2345 0.2707 -0.2328 0.2810 -0.3741 0.2552 0.2776 -0.3138 0.2121 -0.2155 0.2379 -0.3828 -0.3414 -0.3810 0.3224 0.2517 -0.1914 -0.4759 -0.2552 -0.2328 0.1879 -0.3655 0.1793 0.3293 -0.3638 0.3362 -0.2483 0.3983 -0.2707 0.2741 0.2293 -0.1534 -0.1310 0.2034 0.2534 0.2103 -0.3103 -0.3500 -0.1672 0.2069 -0.2121 0.2879 0.2621 0.1879 -0.2017 0.1897 0.1983 0.3431 -0.1914 0.3172 -0.3276 -0.1276 0.2517 0.2328 0.1552 0.4845 -0.2052 0.3052 -0.2828 0.3431 -0.2207 0.2483 0.3017 -0.3103 -0.2500 -0.4017 0.2310 0.2293 0.1603 0.2241 0.2621 -0.2845 0.3103 -0.2448 -0.3603 -0.1483" HIT_INDICES="34 47 48 49 66 68 92 100 102 114" ES_PROFILE="-0.1931 -0.1966 -0.0966 0.0034 -0.0345 0.0569 -0.0414 -0.0017 0.0897 0.0948" RANK_AT_ES="46.0000" RANK_SCORE_AT_ES="2.1000"/>
  <DTG RANKED_LIST="SexDevelopmentGenesPRL_remapped.rnk" TEMPLATE="na_as_pre_ranked" GENESET="gene_sets.gmt#GOBP_TISSUE_DEVELOPMENT" ES="-0.1741" NES="-1.1264" NP="0.2928" FDR="0.7507" FWER="1.0000" CHIP="ftp.broadinstitute.org://pub/gsea/annotations_versioned/Human_Gene_Symbol_with_Remapping_MSigDB.v7.5.1.chip" RND_ES="0.1928 -0.1284 0.1715 -0.1112 -0.1294 0.1211 -0.2043 -0.1611 -0.1377 -0.2432 0.1154 -0.1185 0.1798 0.1736 -0.1970 -0.1554 0.1611 -0.1029 0.1949 -0.0858 -0.1138 -0.1133 -0.2323 0.1003 0.1861 -0.0868 -0.1736 0.1357 0.2162 -0.2692 -0.1388 -0.2318 0.1632 0.0977 -0.1596 0.1273 0.1097 -0.1783 0.1169 -0.1876 0.1606 0.2983 -0.2396 -0.2599 0.1065 0.1913 -0.1315 0.0899 -0.1071 0.2225 -0.1944 0.1435 0.1876 -0.0972 0.1076 -0.0998 -0.1357 0.1045 -0.2297 0.1341 -0.1533 -0.2536 0.2183 0.1237 0.2240 0.1788 0.2204 0.2614 -0.1954 -0.1040 0.1798 0.1149 -0.1965 -0.1559 -0.1128 -0.0936 0.0800 -0.0868 0.1102 -0.1627 0.2183 0.1398 -0.1279 0.1913 -0.1933 0.0972 -0.1190 0.1580 -0.1575 -0.1253 0.0842 -0.1830 0.1466 0.0982 0.0842 0.1164 -0.3061 -0.1331 0.1008 -0.1902 -0.1367 0.1590 0.1705 -0.1637 -0.2136 0.1476 -0.1642 0.1351 -0.1642 0.1554 0.1897 -0.1185 0.2110 0.1393 0.2141 0.1585 -0.1585 0.1242 0.0920 0.1726 -0.0941 0.1497 -0.1497 -0.4023 0.1653 -0.1705 -0.1227 -0.1034 0.2167 -0.1819 0.1273 -0.1159 0.1679 0.1627 -0.1169 0.1190 -0.1034 -0.2095 -0.1881 0.1830 -0.1279 0.1227 -0.1263 0.1663 0.1341 -0.1169 -0.1169 -0.1533 -0.1887 0.1403 -0.1606 0.2006 -0.1881 -0.1575 -0.1861 0.1949 -0.2063 -0.0946 -0.2115 -0.1575 0.1388 -0.1778 -0.0956 -0.2048 0.2817 -0.1305 -0.1180 -0.1783 0.1736 -0.1284 0.1788 -0.1538 0.1299 -0.1689 -0.1294 0.1045 0.1570 0.1273 0.1273 0.1700 0.1201 0.1263 -0.2479 -0.1897 -0.1668 0.2542 -0.0858 0.0993 0.1299 0.1564 -0.1970 0.1585 0.1892 -0.1388 0.1892 -0.1242 -0.1435 0.2183 0.1201 -0.1294 -0.1575 -0.1642 0.1357 -0.1357 0.1918 -0.1284 0.1533 -0.1580 -0.1429 -0.1616 0.1741 0.2646 0.1435 0.1741 -0.1606 0.1715 -0.1227 -0.1570 -0.1024 0.1471 -0.1736 0.2256 -0.1102 0.1102 0.1143 -0.1086 0.1892 0.0832 0.1845 -0.1679 -0.1850 0.1419 0.2100 -0.1726 0.1076 0.1237 -0.1325 -0.1575 0.1128 0.1071 -0.2037 0.1502 -0.1154 0.2069 0.2474 0.0894 -0.1195 -0.1357 0.0977 0.2474 0.1195 -0.1689 0.1460 -0.1221 0.1762 -0.1185 -0.2739 0.1175 -0.0878 -0.2245 0.1497 0.2432 -0.1965 -0.1429 0.2152 0.0832 0.1876 -0.1502 -0.1320 -0.1835 0.1907 0.1242 -0.0722 -0.1939 0.1830 -0.0915 -0.1377 -0.0915 -0.0998 0.1616 -0.1512 0.1263 0.0712 -0.1450 0.1798 -0.2989 0.1575 0.1918 -0.1507 0.0816 -0.1107 0.0785 -0.1284 0.1221 -0.1377 0.1694 0.1455 0.1299 0.1362 -0.2318 -0.2225 0.1341 -0.1471 -0.0915 -0.0988 -0.1133 -0.1596 -0.2292 0.0587 -0.2370 0.2620 0.1554 -0.1689 0.1232 -0.1279 -0.1518 0.2235 0.1175 -0.1570 -0.1668 -0.1014 0.1861 -0.1273 -0.0998 0.0998 0.1798 0.1024 0.1003 -0.1876 -0.1866 -0.1367 -0.1377 -0.1918 0.1460 -0.2167 0.1512 0.1003 -0.1133 -0.2282 -0.2011 -0.1190 0.1159 0.1528 0.1393 0.0889 0.2952 -0.1185 0.1107 0.1336 -0.1185 -0.2921 0.1273 -0.1637 -0.0722 0.0811 0.1065 -0.2147 -0.1627 -0.1533 0.1840 0.2848 -0.1305 0.1959 0.1201 -0.1409 -0.1377 0.0915 -0.1388 0.1227 0.1757 0.1403 -0.1907 0.0956 0.1471 -0.2432 -0.2905 -0.1450 -0.1242 0.1289 -0.1486 -0.0806 0.2069 0.1377 0.1149 0.0754 0.1933 -0.1159 -0.1663 0.1331 -0.1824 0.1731 -0.1102 -0.1383 -0.2043 0.1393 0.1268 0.1258 -0.0774 -0.1824 -0.1689 -0.2032 0.1876 -0.1045 -0.0962 0.0889 0.1211 0.2095 -0.0977 -0.1357 -0.1247 -0.0910 0.1726 0.1985 -0.1133 0.1195 0.2251 -0.2011 -0.1071 -0.1429 -0.1372 -0.1247 -0.2552 0.2640 0.1336 0.1913 0.1050 0.1996 -0.1653 0.2017 0.1435 -0.1684 -0.2183 0.2043 0.1746 0.1195 -0.0894 0.1107 0.1232 -0.1351 -0.1601 0.1045 -0.1237 0.1014 -0.1720 0.2053 -0.1455 0.0951 -0.1195 -0.0863 0.1450 0.1492 0.1398 -0.1159 0.1518 0.1409 0.1143 -0.0795 -0.1008 -0.1008 -0.1850 -0.2365 -0.1398 -0.1767 -0.1383 -0.1440 -0.1263 0.0972 0.1528 -0.2173 0.1726 -0.0930 0.0993 -0.1128 -0.0894 -0.1383 -0.1091 0.1081 0.1507 0.1585 0.1315 0.1705 0.1393 0.1377 0.0930 0.1336 -0.1939 -0.0852 0.1237 -0.1533 0.1741 0.1642 0.1206 -0.1881 -0.1460 0.0962 0.1091 -0.2968 0.0988 -0.1133 -0.2646 0.1580 0.1887 -0.1331 -0.1341 -0.1154 0.1559 0.2001 0.0988 0.1211 -0.1305 -0.2391 -0.1299 0.1471 -0.1258 -0.2032 -0.1227 -0.1954 0.1232 0.1065 0.1674 0.1071 0.1211 0.1367 0.1102 0.1684 -0.2656 -0.1299 0.2323 -0.1185 -0.1455 -0.1398 -0.2173 0.2412 0.1985 -0.1149 0.1227 -0.1305 0.1622 -0.0993 0.0998 0.1798 -0.1512 0.0754 0.1357 -0.1486 0.0936 0.1689 0.1907 0.1658 -0.1783 0.2173 -0.1320 0.1819 -0.1164 -0.1190 -0.1939 -0.1346 -0.0863 -0.1289 -0.1149 0.0878 0.2469 -0.1232 0.2240 0.2100 0.1008 0.2474 -0.2100 0.1045 0.2266 0.1476 0.1102 0.1533 -0.1029 0.0852 -0.1653 -0.1518 0.1720 0.1741 0.1933 -0.1091 -0.1320 -0.1726 0.1045 0.1221 0.2188 0.1606 0.2526 -0.1746 -0.1622 0.1705 0.1876 0.1996 0.2557 -0.1102 0.0852 0.1263 -0.2755 0.1149 0.0930 0.1206 0.1939 -0.1227 0.1164 -0.1123 -0.0769 0.1835 0.1590 -0.0759 0.1279 0.1564 0.1055 -0.1440 0.2853 0.2448 -0.2032 -0.1102 0.1455 -0.1897 -0.1227 0.1616 0.0587 0.1512 -0.2173 0.0977 0.1632 0.1403 0.1123 -0.2562 -0.2219 0.0816 0.1538 0.1881 0.2017 -0.2292 -0.2251 -0.0951 -0.1944 0.1159 0.1289 -0.1590 -0.2484 0.1315 0.1040 -0.1783 -0.1211 0.1788 0.1055 0.0941 -0.1975 0.0858 0.1201 -0.1336 0.1143 -0.1570 -0.2209 -0.1143 -0.1237 0.0613 0.1393 0.1351 -0.1684 -0.1123 -0.1393 -0.1216 0.0878 -0.1123 0.1065 0.1596 0.0759 0.1190 0.1679 0.0977 0.2225 -0.2292 0.1383 0.1850 -0.1866 0.1497 0.0878 0.2484 -0.0821 -0.1258 -0.2526 0.1180 -0.1674 -0.1429 0.2017 -0.1440 0.1180 -0.1247 0.2084 0.1206 0.2100 -0.1253 -0.1627 -0.3139 0.1611 -0.1570 -0.1642 -0.1393 -0.1310 -0.1268 0.1455 -0.1627 0.0769 -0.1632 0.1201 0.1247 0.1414 -0.2037 0.1107 0.1357 -0.1590 -0.1762 -0.1014 -0.1315 0.1237 0.1076 0.1533 0.1362 -0.2053 0.1341 0.1549 -0.1585 -0.1289 0.2152 0.2110 -0.1071 0.1944 0.1133 -0.0717 0.1876 0.1658 -0.0993 -0.1632 -0.1679 -0.1403 0.1201 -0.2011 -0.1393 0.1211 0.1881 -0.1123 0.1065 -0.2812 0.1653 -0.1362 0.2136 0.0878 -0.1757 0.1663 -0.1975 0.1435 -0.1024 0.2110 -0.1221 0.1034 0.1133 -0.1045 0.1081 -0.1242 0.0858 -0.1190 -0.1242 0.1809 -0.1216 0.1996 -0.2469 0.1710 0.1512 0.1783 -0.2095 -0.1097 0.1887 -0.1450 -0.0722 0.2443 0.2427 -0.1201 -0.1003 0.1372 -0.1279 -0.2183 -0.2380 0.1299 0.1284 -0.1720 0.1954 -0.1840 0.0754 0.1045 0.2063 -0.2027 -0.1804 -0.1045 -0.1029 -0.1284 0.1237 0.1466 0.1299 0.1804 -0.0852 0.1206 0.1731 -0.1668 -0.1149 -0.1871 -0.2911 -0.0930 -0.1814 -0.1528 0.2069 0.1076 0.1590 -0.1455 -0.2251 -0.1403 -0.1715 -0.1970 -0.0894 0.2334 -0.1902 -0.0868 0.1138 -0.2370 -0.1414 0.1772 -0.2838 -0.1175 -0.2095 0.1149 0.1372 0.1778 0.1731 -0.1133 -0.1159 -0.1107 0.1840 -0.1237 -0.1627 -0.2983 0.1549 0.1700 0.0899 -0.2277 -0.1014 0.2240 0.1201 -0.0754 0.1663 -0.1117 0.1242 -0.1856 -0.1227 -0.2043 0.1528 0.1367 -0.1533 0.1616 -0.1268 0.2022 -0.1216 -0.1954 -0.1850 0.0894 -0.1419 -0.1315 -0.2225 0.2308 0.2173 -0.1237 -0.1492 -0.1112 0.1383 0.1689 -0.1320 -0.2115 0.1273 -0.2126 0.1242 0.1648 -0.1570 -0.1367 -0.1346 0.1918 0.1429 -0.1783 -0.2505 0.1435 -0.1383 -0.1164 0.1247 -0.1268 -0.1180 0.1959 0.1736 0.1549 0.2256 0.1627 0.1440 -0.1429 -0.0915 0.1154 -0.0915 -0.1632 -0.1424 -0.1320 -0.1746 0.0899 0.1616 -0.2079 0.1393 -0.1684 -0.1710 0.1424 0.1393 0.1315 -0.1512 0.2334 0.2157 -0.0858 -0.1570 0.1778 -0.1050 -0.1523 -0.2001 0.0774 0.1034 -0.1320 -0.1897 -0.2339 -0.2412 0.1071 0.1481 -0.2162 -0.1512 -0.1175 -0.1455 0.1419 0.1720 -0.0884 -0.1476 0.2079 0.1414 -0.1357 -0.1845 0.1008 0.1014 -0.1575 -0.2614 -0.1596 -0.1409 0.0920 -0.1128 -0.1616 -0.0837 0.1668 -0.1694 -0.1154 -0.1123 -0.1185 0.1253 0.1341 -0.1071 -0.0878 -0.0972 0.1616 0.2110 0.1377 0.1856 0.1705 -0.1528 0.1705 0.1419 0.1653 -0.1476 0.1965 -0.2152 0.1575 -0.1538 0.1362 0.0764 -0.2167 -0.1679 -0.1804 0.1263 -0.1190 0.1819 0.1856 0.2147 -0.2043 0.1299 -0.2131 0.1881 0.1346 0.1616 -0.1694 0.1351 0.1835" HIT_INDICES="1 2 3 4 9 11 13 15 16 22 25 27 31 33 34 37 39 51 52 53 58 59 60 61 63 66 67 70 73 74 82 88 89 90 91 92 96 98 100 104 105 106 107 108 112 114 115 116 117 119 122 123" ES_PROFILE="0.0057 0.0249 0.0442 0.0634 0.0286 0.0343 0.0400 0.0457 0.0650 0.0166 0.0088 0.0146 -0.0068 -0.0010 0.0182 0.0104 0.0161 -0.1133 -0.0941 -0.0748 -0.1097 -0.0904 -0.0712 -0.0520 -0.0463 -0.0541 -0.0348 -0.0426 -0.0504 -0.0312 -0.1065 -0.1549 -0.1357 -0.1164 -0.0972 -0.0780 -0.0993 -0.0936 -0.0878 -0.1091 -0.0899 -0.0707 -0.0515 -0.0322 -0.0535 -0.0478 -0.0286 -0.0094 0.0099 0.0156 0.0078 0.0270" RANK_AT_ES="87.0000" RANK_SCORE_AT_ES="-0.4100"/>
  <DTG RANKED_LIST="SexDevelopmentGenesPRL_remapped.rnk" TEMPLATE="na_as_pre_ranked" GENESET="gene_sets.gmt#HP_ABNORMALITY_OF_THE_ELBOW" ES="-0.2111" NES="-1.1237" NP="0.3017" FDR="0.7540" FWER="1.0000" CHIP="ftp.broadinstitute.org://pub/gsea/annotations_versioned/Human_Gene_Symbol_with_Remapping_MSigDB.v7.5.1.chip" RND_ES="0.1921 0.1612 0.1701 0.1862 -0.1612 0.3276 0.1423 -0.2018 0.2934 0.2596 0.2634 0.2528 0.2060 0.1621 -0.1908 0.2554 -0.2972 -0.1824 -0.2453 -0.1444 0.0819 0.1418 -0.1621 -0.1773 0.1469 -0.2330 0.1524 -0.2195 -0.2845 0.1752 -0.1959 0.1106 -0.1338 -0.2583 0.2187 -0.2233 -0.1655 -0.1283 0.2064 0.2191 0.1963 -0.1051 0.1427 0.1283 0.3027 -0.2094 0.1190 0.2001 0.1368 -0.2892 -0.2060 -0.2208 0.2305 -0.1608 -0.2347 0.1376 0.2347 -0.1672 0.1359 0.2056 0.2263 -0.1714 0.1967 0.1317 0.2111 0.1203 -0.3563 -0.1676 -0.1857 -0.1271 0.1566 0.1060 0.2153 0.1279 -0.1769 -0.2022 0.2288 0.3217 0.1537 -0.1828 0.1490 0.1714 -0.2258 0.3516 0.1068 -0.2642 0.2301 0.1579 0.2203 -0.2339 -0.1912 0.2068 0.1672 -0.1389 0.2187 0.2541 -0.1921 -0.2482 -0.1553 -0.1874 -0.1967 -0.2056 0.1444 -0.3022 0.2305 0.1321 -0.1558 0.1562 -0.1182 0.1883 0.1676 -0.1385 0.2043 -0.2208 -0.1764 0.3217 0.1997 -0.2014 -0.1482 0.1283 -0.1849 0.1330 0.2398 -0.2005 0.2149 0.1811 -0.1397 0.1992 -0.2094 0.1921 -0.2073 0.1980 0.4145 0.2102 0.2980 -0.1321 0.2385 0.1575 -0.1271 -0.2651 -0.2292 0.1824 0.2250 0.1849 -0.2440 -0.2398 0.2360 -0.1617 0.1802 0.2187 -0.2060 -0.1423 0.2102 0.1760 0.2740 -0.1038 -0.1237 0.1089 0.0929 -0.2208 -0.1385 -0.3179 0.2453 0.1085 0.1621 0.1363 0.1233 -0.2491 0.2241 -0.1317 -0.2111 0.2233 0.1461 -0.2309 0.1967 0.1363 0.1102 -0.1954 0.1874 0.3179 0.2246 -0.1992 -0.1461 -0.1655 -0.2486 0.2098 -0.2626 -0.1735 0.1959 -0.1621 -0.1570 0.2828 -0.1748 0.2195 -0.1541 0.1815 0.1296 -0.1368 -0.1912 0.0853 0.1748 -0.1393 -0.1363 0.1515 0.1545 -0.2014 -0.3225 0.1642 -0.2018 -0.2051 -0.2550 -0.2208 -0.1566 0.2989 0.2837 0.1537 0.1857 0.2579 -0.2638 0.1773 -0.1587 0.0777 0.1769 -0.1921 0.1347 0.2191 0.1828 -0.2689 -0.2047 -0.2415 -0.1068 -0.2832 0.1359 -0.1583 0.1351 -0.1976 -0.1950 0.2094 0.3081 -0.1971 0.1435 -0.1971 -0.2157 0.1317 0.1857 0.1562 -0.2634 -0.1828 -0.1414 -0.1760 0.1853 0.2917 -0.0798 0.1186 0.1769 0.2009 0.1313 0.1507 0.1701 0.2022 0.2094 -0.2064 0.1773 -0.2056 0.3457 0.2014 -0.1532 0.1629 -0.2233 0.2203 0.1579 -0.1300 -0.1507 -0.1372 -0.1368 0.1819 -0.1895 0.1216 -0.1423 0.2453 -0.2149 0.1714 -0.1051 -0.1870 0.2064 -0.0857 0.2499 -0.1608 0.1828 0.3132 -0.1186 0.2491 0.1165 0.1705 -0.1575 -0.1334 0.1228 -0.1828 -0.1279 0.2288 0.1363 0.1389 0.1397 0.2351 -0.0899 0.1321 -0.3166 0.1819 -0.2199 0.1705 -0.1490 -0.1178 0.1857 0.1612 0.2440 0.2938 -0.1904 -0.1456 0.2524 -0.1659 0.1862 -0.1959 -0.1545 -0.3508 -0.2879 -0.2246 -0.1904 -0.1456 -0.1275 -0.1819 0.1971 0.2841 0.1895 -0.2068 0.1963 0.2360 0.1612 -0.1439 -0.1659 0.1047 -0.2967 -0.3369 -0.1853 0.1824 0.2064 -0.1131 -0.2486 -0.0895 0.1579 -0.2588 0.1579 -0.1608 -0.2001 0.1916 0.2925 0.0992 0.2930 -0.1195 -0.1959 0.2288 -0.1849 0.2047 -0.1482 -0.1482 -0.1359 0.2144 -0.2541 0.2630 -0.1672 -0.1477 -0.1186 -0.2005 0.2883 -0.1081 -0.1524 -0.1431 -0.1916 -0.2241 0.2393 -0.2212 0.1144 -0.2313 0.1976 -0.1878 -0.1089 -0.2642 0.1963 0.1553 0.3069 0.1764 -0.2537 0.0979 0.2647 -0.1819 -0.2288 -0.1524 0.2014 -0.1283 0.2009 0.2296 -0.1136 0.1777 -0.1372 -0.1169 -0.3841 0.2246 -0.1393 -0.1997 0.1777 0.1541 -0.1317 0.1456 0.1849 0.2588 0.3373 0.1866 -0.1321 0.1477 -0.2089 0.1157 0.1815 -0.1313 0.1752 -0.1241 0.2503 -0.1414 -0.2187 0.2448 -0.2153 0.3322 -0.1199 0.1271 0.1570 -0.1731 0.2216 -0.3546 0.2026 0.1828 -0.1461 0.2845 -0.1271 0.1760 -0.2528 -0.1283 0.1604 0.2102 0.2545 0.3174 -0.2837 0.1414 -0.1089 -0.1292 0.2482 -0.2001 -0.3162 0.1477 -0.1300 -0.1904 0.1524 -0.1545 -0.2153 -0.1283 0.1714 0.1819 0.1650 -0.2541 -0.2351 0.2748 0.1363 -0.1570 -0.3457 -0.1254 -0.1465 0.1418 -0.2022 -0.1287 -0.1043 0.2246 -0.1385 -0.1157 -0.1397 0.1878 -0.1558 -0.1579 -0.1963 0.2486 0.2005 -0.2191 0.2203 -0.2841 0.1376 -0.1490 0.1532 0.1575 0.1009 0.2334 -0.1815 -0.2339 0.1714 -0.1385 0.2457 -0.1347 -0.1152 -0.2241 -0.1469 0.2478 -0.1144 0.1870 0.1824 0.1397 0.2588 -0.1300 -0.1819 0.2288 0.2056 -0.1997 -0.1085 -0.2431 -0.2051 0.1718 0.1562 -0.2094 0.2672 -0.1515 0.1722 0.1659 0.1195 0.1684 0.1587 0.2431 0.1477 0.1338 -0.2972 0.2541 0.2364 -0.1929 0.1878 -0.1397 0.2402 0.2296 0.1895 0.2347 0.1663 0.1275 -0.2301 -0.2330 0.2144 -0.3174 0.1705 -0.1731 -0.2550 0.3997 0.1912 0.1241 0.3453 0.2001 -0.2056 0.2828 0.1688 0.1473 0.3309 0.2676 -0.1173 0.1769 0.1663 -0.1119 0.2596 0.2339 0.2149 -0.1752 -0.3170 0.1325 -0.1334 0.2047 -0.2001 -0.1976 0.1271 0.2220 0.1469 -0.2094 0.2790 -0.1245 0.1228 -0.3656 0.1566 0.2786 0.0933 0.0975 -0.2119 -0.1224 0.1524 -0.2693 0.1321 -0.1963 0.1393 -0.2233 -0.1900 0.3170 -0.2398 0.1566 -0.1482 0.1663 -0.2731 -0.1330 -0.1511 0.2887 0.1815 -0.2436 -0.1612 -0.2731 -0.2140 0.1900 -0.1705 -0.2837 -0.1418 0.1528 -0.1317 -0.2246 0.1414 0.2098 -0.1461 0.2887 0.1883 0.2436 0.1511 -0.1976 -0.1663 -0.1385 0.1249 -0.3791 0.1431 0.2398 0.1507 -0.1921 0.1963 0.2056 -0.1393 0.2073 -0.1807 -0.1731 0.2212 0.1566 0.2317 -0.2360 -0.2389 0.2305 -0.1089 0.1722 0.2503 0.1714 -0.1119 0.1456 0.1511 0.1110 0.1608 0.1575 -0.2199 0.2157 -0.1714 -0.2343 0.1363 -0.2596 0.2056 -0.2685 -0.2579 0.2111 0.1410 0.1634 -0.1473 -0.1119 -0.1777 -0.1541 0.1245 -0.1368 0.2098 -0.1718 -0.1363 0.1553 -0.1629 0.2267 0.1959 -0.1680 0.1912 0.2292 0.2051 -0.1553 0.0971 0.2579 0.1672 0.2246 -0.1655 -0.2111 0.2697 0.2026 -0.2410 -0.1853 0.1186 -0.1195 0.2309 0.2339 0.1857 0.2744 0.1461 0.2001 -0.2005 -0.1756 -0.2339 -0.1925 -0.2634 0.2697 -0.1515 0.2773 -0.2047 -0.0954 0.2208 -0.1815 0.1287 0.1853 -0.2436 0.2431 -0.2448 -0.3233 -0.1824 -0.2495 0.1410 -0.1752 -0.1389 -0.1034 0.2402 -0.1469 -0.1967 -0.1752 0.1777 -0.1541 0.1904 0.3280 0.1136 -0.1173 -0.1676 0.2203 0.1604 -0.2047 -0.2313 0.2436 -0.2267 -0.1811 0.2330 0.1520 -0.1625 0.2094 -0.1553 -0.1439 -0.2292 0.1992 0.1469 0.1347 -0.3170 0.1317 -0.2043 0.1726 0.1482 -0.1916 -0.1781 -0.1009 -0.1684 0.1760 -0.1313 -0.1617 0.1368 -0.1663 -0.2672 0.1781 -0.2828 -0.2123 0.3905 -0.1954 -0.1921 0.1169 0.1710 0.1900 -0.1186 -0.1832 -0.2102 0.1136 0.1524 -0.1473 0.2153 0.2841 -0.2642 -0.2841 0.0810 0.1051 0.1735 0.1423 0.2630 0.1722 0.3018 0.1515 -0.2018 0.2550 0.2043 -0.0886 0.1562 0.2744 -0.2203 0.2111 -0.0937 -0.1583 -0.2537 0.2056 -0.1731 -0.1819 -0.2305 -0.2208 0.3689 -0.1524 0.1380 -0.2436 -0.1870 0.1030 -0.1119 0.1583 0.2001 0.1638 0.1954 -0.2410 0.1760 0.2491 -0.2680 0.3985 0.2385 -0.2448 -0.1773 -0.3470 0.2339 -0.1562 -0.1439 -0.1461 0.2165 -0.2305 -0.1477 -0.2790 -0.3267 0.1811 -0.1545 0.2579 0.1203 -0.1583 0.1997 0.3031 -0.1169 -0.1237 -0.3162 0.1798 0.1448 0.1532 -0.2389 -0.0924 -0.2195 0.2385 -0.0941 -0.1672 -0.1034 -0.2491 -0.1705 -0.2064 -0.2170 0.2191 0.1553 0.1612 0.2014 0.2360 0.1140 0.1764 0.2786 0.1925 0.1330 0.0958 0.2351 -0.1558 0.1667 -0.2499 0.2187 -0.1482 -0.1760 -0.1317 0.2398 0.2140 -0.2680 0.1486 0.1575 0.1878 -0.2026 -0.3217 0.2098 -0.1895 0.1545 -0.2119 -0.2001 0.1207 -0.1102 -0.1304 -0.1946 -0.2731 -0.1494 0.1959 0.1435 0.2292 0.2237 0.2263 0.1338 0.1676 0.1769 -0.1228 0.3183 0.1650 -0.2216 0.1959 -0.1317 -0.2389 0.1228 0.1494 0.1220 0.1845 -0.1203 0.2347 -0.1060 0.1195 -0.2499 -0.1347 -0.1456 0.3022 -0.2630 -0.1507 -0.1000 -0.1676 0.2790 0.1292 0.2174 0.1220 0.1845 -0.1587 0.1756 -0.1368 0.3364 -0.2258 0.2579 -0.2727 -0.1110 -0.1410 0.1967 0.1562 0.1625 -0.1959 0.1520 -0.1009 0.2115 -0.1119 0.1541 -0.2039 0.1672 -0.1380 -0.1625 0.1764 -0.1870 -0.1579 0.1414 0.2976 -0.1908 -0.0886 0.1515 -0.2347 0.1676 -0.1583 0.1477 -0.1148 -0.1954 -0.3799 0.2339 0.1570 0.1684 0.1950 -0.1824 -0.1617 0.2060 -0.1680 -0.2149 -0.2355 -0.2461 -0.1157 -0.1904 -0.2355 0.1553 -0.1435 -0.1473 0.1203 0.2930 -0.2402 0.1490 0.1385" HIT_INDICES="3 15 17 20 25 33 37 39 52 60 71 82 83 90 91 95 96 103 108 115 118 119 120" ES_PROFILE="0.0144 -0.0490 -0.0152 0.0089 0.0135 -0.0110 0.0034 0.0371 -0.0359 -0.0604 -0.1140 -0.1676 -0.1241 -0.1389 -0.0954 -0.0810 -0.0376 -0.0523 -0.0477 -0.0625 -0.0384 0.0051 0.0485" RANK_AT_ES="81.0000" RANK_SCORE_AT_ES="-0.3000"/>
  <DTG RANKED_LIST="SexDevelopmentGenesPRL_remapped.rnk" TEMPLATE="na_as_pre_ranked" GENESET="gene_sets.gmt#HP_ABNORMALITY_OF_THE_CLITORIS" ES="-0.2051" NES="-1.1222" NP="0.2823" FDR="0.7549" FWER="1.0000" CHIP="ftp.broadinstitute.org://pub/gsea/annotations_versioned/Human_Gene_Symbol_with_Remapping_MSigDB.v7.5.1.chip" RND_ES="-0.1853 -0.2840 0.2170 0.2448 -0.1271 -0.1362 -0.1232 0.1220 0.1382 0.2337 0.1545 0.2756 -0.1945 0.1545 0.1303 0.2531 -0.2067 -0.1747 0.1648 -0.2836 0.3152 0.1830 -0.2432 0.2764 -0.1465 -0.1457 -0.2032 0.0863 -0.2721 0.1426 -0.1477 0.1980 0.3117 0.2147 -0.2166 -0.1564 -0.1050 0.2253 0.1560 0.2139 0.1275 0.2547 -0.1727 0.2016 0.1350 -0.3315 -0.1624 -0.3236 0.1133 -0.1343 -0.0970 -0.1949 0.2135 -0.2364 0.1545 0.2222 0.1636 0.2851 0.2246 -0.1580 0.1240 -0.1838 -0.1311 0.2622 0.1743 -0.1968 0.1232 -0.1410 0.1778 0.1180 0.2051 0.1956 0.1465 -0.2253 0.1842 0.2028 -0.2463 -0.1335 0.1857 0.2669 0.1022 -0.2824 -0.1853 0.2958 0.1762 -0.2103 -0.0966 0.1259 -0.2448 -0.1184 -0.1283 0.0931 0.1176 0.1616 -0.1580 0.1422 0.1964 -0.0887 -0.3034 0.1450 0.1644 0.1537 0.1857 -0.1564 0.1335 0.1556 0.2665 0.1172 -0.2923 -0.1877 -0.1414 -0.1766 0.1172 -0.1667 0.1869 -0.1929 -0.1350 0.2931 0.1541 -0.2028 -0.1747 -0.2158 0.1378 0.1818 -0.1731 -0.2444 0.1933 -0.2147 -0.1343 -0.1259 -0.1949 -0.1053 -0.1913 -0.2954 0.1366 -0.1335 0.1620 0.2859 -0.2250 0.2174 -0.1743 0.1636 0.1675 -0.1976 0.0756 0.2424 0.2032 0.2143 -0.1655 0.1469 0.1608 0.2044 -0.0855 -0.1877 -0.2206 0.1857 -0.3442 -0.1667 0.2341 0.2760 -0.2535 0.2253 -0.1584 0.1739 0.2566 0.1747 -0.1081 0.1485 0.2036 -0.1683 -0.2733 0.2356 0.2321 -0.1616 -0.1263 -0.1362 -0.1644 0.1450 0.1434 0.1374 0.1861 -0.1133 -0.1747 -0.1762 0.2828 -0.1216 -0.2349 -0.1762 0.1378 -0.2321 -0.1263 0.3259 0.1208 -0.2257 0.1251 0.2650 -0.1846 -0.1327 0.2162 -0.2333 0.2448 0.1929 -0.2749 -0.1683 -0.2547 0.1259 0.1323 0.1568 0.1822 0.1228 -0.1374 -0.1564 0.1374 0.1766 -0.1149 -0.2376 0.2008 -0.2467 -0.3145 0.2737 0.1675 0.1529 -0.2250 0.3442 -0.1485 0.2721 -0.2630 0.1960 -0.1937 0.2840 -0.0974 0.1168 -0.1719 -0.1152 0.1877 -0.1782 -0.1659 0.1838 -0.1917 -0.2158 -0.1240 -0.0982 0.2174 0.2420 0.2764 0.1366 0.1069 0.1053 -0.1735 -0.1259 0.2352 0.1552 -0.1149 -0.1869 0.1232 -0.1612 0.1438 0.1834 0.1560 -0.1283 -0.1307 -0.1968 -0.2309 0.1747 0.1109 -0.1980 0.1933 0.1850 -0.1747 0.1604 -0.2250 0.1976 -0.2408 0.2265 -0.1271 0.1968 0.1972 0.2123 -0.1046 0.1917 -0.1830 0.2610 0.2349 -0.2543 0.1822 -0.1640 0.1481 -0.1315 0.1901 0.1552 -0.1537 -0.2364 -0.0923 0.1640 0.2063 0.1113 -0.1778 0.2820 -0.3925 -0.2919 0.1549 -0.1374 -0.1632 0.2372 -0.1513 -0.2055 0.1374 0.1414 0.1224 -0.1125 0.2463 0.2725 -0.2162 0.1485 -0.1426 -0.1418 0.2305 -0.1659 -0.2325 0.1632 -0.1105 0.2048 -0.1279 -0.1172 0.1386 -0.1921 0.1754 0.1382 0.2135 -0.1469 -0.1651 0.1640 0.1311 -0.3145 0.1030 0.1960 0.2055 -0.1620 -0.1560 0.1446 -0.1937 0.1469 -0.1976 0.0923 0.1608 0.1477 0.1762 -0.1964 0.1952 -0.2547 0.1224 0.1152 0.2147 -0.1350 -0.3117 -0.2067 -0.1513 -0.2337 -0.2337 0.3224 0.2543 -0.1450 -0.2943 0.1564 0.3259 0.1125 0.1850 0.1913 -0.2012 0.1180 -0.2523 0.1350 -0.2733 0.1945 -0.1949 0.1632 0.2218 0.1450 0.1022 -0.2519 -0.1822 -0.2859 0.1869 0.1747 0.1933 0.3145 0.1956 -0.1743 -0.1861 -0.2218 0.1323 0.1251 0.1350 -0.1612 0.3426 0.2135 -0.2162 -0.1343 -0.2356 0.3628 -0.1339 -0.1564 -0.2459 -0.1188 -0.2234 0.2356 -0.1972 -0.2036 0.1232 0.2360 -0.2032 -0.1822 -0.0717 -0.2036 -0.1362 -0.1549 -0.1739 0.1469 -0.2238 -0.2554 -0.1648 -0.1208 -0.1481 -0.1477 0.1834 0.1259 0.2119 0.1311 0.1457 0.1176 -0.1283 -0.1034 -0.1354 0.2147 0.1453 -0.1537 0.1073 0.1164 -0.2214 0.2253 -0.1750 -0.2475 -0.1842 0.1750 0.2451 0.1956 -0.1770 -0.1517 0.1180 0.2055 -0.1248 -0.1073 0.3046 -0.2317 -0.1655 0.1105 -0.2673 -0.1580 0.2566 0.2127 0.2467 -0.1842 0.2071 0.1822 -0.1636 0.1105 -0.1430 0.2539 0.1038 -0.1937 -0.2329 -0.1311 0.1244 0.1620 0.1208 0.1564 -0.1125 -0.1921 -0.1675 -0.2059 -0.1224 -0.2210 -0.1659 0.1228 0.1085 -0.2154 -0.3446 0.1335 0.1830 -0.2250 -0.1006 0.1580 -0.1113 0.1109 0.2855 0.1089 0.1069 -0.2550 -0.1648 -0.1925 -0.1469 -0.1026 0.1216 -0.1628 -0.1517 -0.2455 -0.1838 -0.1275 -0.3628 0.1469 0.2234 0.1077 -0.1513 -0.2515 -0.2044 0.1481 0.1675 0.1109 -0.2261 -0.3149 0.1980 -0.3160 0.1964 0.1303 -0.1018 0.1762 -0.1465 -0.0863 0.1857 -0.2935 -0.2840 0.2653 0.1683 -0.1378 0.1711 -0.1446 0.2273 0.1172 0.1846 -0.1255 -0.1236 0.1568 -0.1731 0.1632 -0.2040 0.1275 -0.2071 0.1145 0.2055 0.2970 -0.1275 0.1727 0.1636 -0.2737 0.1956 -0.1319 -0.1663 0.1937 -0.1723 0.3354 -0.2261 -0.1354 0.1925 0.1453 0.1117 0.2143 -0.3830 0.1933 -0.1549 0.1956 -0.1030 0.1917 0.1822 -0.0903 -0.1457 -0.1846 -0.4848 0.1636 0.2519 -0.3133 -0.1461 0.1651 0.1509 0.1141 -0.2075 -0.3434 0.1810 0.2646 -0.1576 0.1129 -0.1327 0.2455 -0.1228 -0.2150 -0.1945 -0.1259 0.1541 0.1473 0.2642 0.1414 -0.1156 0.1735 0.1533 -0.2543 0.1255 -0.1283 0.1541 0.1782 -0.2032 0.2012 -0.0950 -0.1319 -0.2071 0.1747 0.1929 -0.1842 0.2638 0.1050 0.1723 -0.1743 0.1976 -0.1069 0.1533 -0.1719 0.1766 0.0923 -0.1608 0.2016 0.0907 -0.1259 0.1461 0.1723 -0.1659 -0.1770 0.2428 0.1612 0.1442 0.1442 0.2226 0.1750 -0.1853 -0.2238 0.1267 -0.1568 0.1335 -0.2166 0.3655 0.2760 0.1877 -0.1525 -0.1113 -0.1572 -0.1109 -0.1113 -0.1453 -0.1675 -0.1461 -0.2638 -0.2911 -0.2040 0.1525 -0.1679 0.2131 0.2234 -0.1778 -0.2036 0.1648 0.1861 0.2242 0.1370 0.1156 0.2166 -0.1069 -0.1739 -0.1533 -0.1727 -0.1873 0.1552 0.1564 -0.1386 0.1129 -0.1406 -0.1521 -0.2570 0.1644 -0.1949 0.1089 -0.2820 -0.1869 0.2321 -0.2515 0.2127 0.2230 -0.2428 -0.1778 0.1374 0.2535 -0.2222 -0.1485 0.2360 -0.1731 -0.1564 -0.1343 0.1576 0.1283 -0.2531 0.2012 0.1739 -0.0954 0.2036 -0.1850 -0.1770 0.1552 0.1612 -0.2008 -0.1754 -0.1220 0.1933 -0.1861 0.1473 -0.1434 -0.2154 -0.1263 -0.2455 0.2107 -0.1549 -0.0911 0.1513 0.1838 0.1545 0.2653 -0.1089 0.1513 -0.2036 -0.1188 -0.1152 0.2242 -0.2044 0.2404 -0.2020 0.2424 -0.1339 -0.1711 0.1632 -0.1754 0.1244 -0.2269 0.2016 0.1584 -0.1442 -0.1362 0.1077 0.1521 -0.2527 0.2131 0.2024 -0.1956 0.1331 0.1861 -0.2527 0.1224 0.0836 0.1612 0.1513 -0.2067 0.1608 -0.1774 -0.0915 0.2265 0.2349 -0.2554 0.1636 -0.1960 -0.1065 -0.1853 0.2174 -0.2226 -0.2020 -0.1335 0.1572 -0.1952 -0.2123 -0.3521 -0.1465 0.2507 0.1850 -0.0990 0.2123 0.2614 0.1378 -0.2368 0.1905 -0.1822 0.2036 -0.1648 -0.1263 0.2075 0.1236 -0.1735 -0.1529 -0.1469 0.1307 0.1168 -0.1632 0.2051 0.1857 -0.1331 0.2242 0.2665 0.1549 -0.1545 0.1636 -0.1473 -0.2337 -0.2741 0.1509 0.1945 0.1228 -0.1200 0.1612 0.1022 -0.1857 0.2059 -0.1279 0.2646 0.1430 -0.1556 0.1236 -0.1410 -0.1838 0.2075 0.2257 -0.1774 -0.1414 0.1085 -0.3145 0.1509 0.1949 -0.1838 0.1077 -0.1541 0.2471 0.1754 -0.1180 0.1806 0.1762 0.1909 -0.2352 0.1362 -0.1350 -0.2329 -0.1378 0.1315 0.1632 -0.1168 -0.1719 0.1046 -0.1731 -0.2020 -0.1145 -0.2040 0.2166 -0.1877 -0.1228 0.2440 -0.2840 0.1952 0.1453 -0.1529 -0.1739 -0.2004 0.2550 -0.1873 0.1541 -0.1758 -0.1149 -0.2642 0.1850 -0.1964 0.1382 -0.1834 -0.1933 -0.1877 0.2040 0.2040 0.1846 -0.2752 -0.1335 -0.3030 0.1925 0.1366 -0.1719 -0.1208 0.2008 -0.2329 0.0939 -0.1347 0.1081 0.1556 -0.1149 -0.2174 0.1442 0.2127 -0.1778 0.1042 0.1477 -0.2543 0.2067 -0.1715 0.1552 0.1149 0.1651 0.1347 -0.1370 0.1723 0.2273 0.2020 0.2337 -0.1378 0.2024 0.2044 0.1556 -0.1576 -0.3651 -0.1719 0.1842 0.1358 -0.1731 -0.2325 -0.1057 -0.1172 -0.2436 0.2238 -0.1402 0.1921 -0.1968 -0.3042 0.1537 -0.2059 -0.2535 0.1778 0.1925 -0.1925 -0.1505 -0.1315 0.1909 -0.2547 -0.2051 0.2269 -0.2412 -0.1537 0.3541 0.1636 -0.2848 0.2048 -0.1469 -0.0931 0.1636 -0.1354 -0.1160 -0.1224 0.2166 -0.1473 -0.1861 -0.1347 -0.1212 -0.1477 -0.1263 0.2729 -0.2048 0.2214 -0.1545 -0.0958 -0.3034 0.1485 0.1770 -0.3251 0.1576 0.1857 -0.1248 0.2345 0.0863 0.0832 -0.1149 0.1877 -0.3723 0.3232 -0.1869 -0.1378 0.2059 0.2444 -0.2539 0.2352 -0.1842 -0.1461 -0.1121 -0.1204 -0.2028 -0.2154 0.1101" HIT_INDICES="1 8 10 28 31 35 38 56 57 60 63 65 69 73 80 83 86 91 101 108 113 115 116 118 120" ES_PROFILE="0.0301 0.0107 0.0408 -0.0875 -0.0673 -0.0570 -0.0368 -0.1651 -0.1251 -0.1050 -0.0848 -0.0547 -0.0444 -0.0341 -0.0535 -0.0333 -0.0131 -0.0127 -0.0618 -0.0812 -0.0808 -0.0507 -0.0107 0.0194 0.0495" RANK_AT_ES="55.0000" RANK_SCORE_AT_ES="1.3600"/>
  <DTG RANKED_LIST="SexDevelopmentGenesPRL_remapped.rnk" TEMPLATE="na_as_pre_ranked" GENESET="gene_sets.gmt#HP_MICROMELIA" ES="-0.2364" NES="-1.1194" NP="0.3115" FDR="0.7580" FWER="1.0000" CHIP="ftp.broadinstitute.org://pub/gsea/annotations_versioned/Human_Gene_Symbol_with_Remapping_MSigDB.v7.5.1.chip" RND_ES="0.3170 0.1955 0.1682 -0.2455 -0.3216 0.3284 -0.1409 -0.1648 -0.2977 0.2727 0.1307 0.2591 0.2227 0.2057 0.1830 -0.2170 0.3045 0.2432 0.3364 -0.2591 -0.1591 -0.1545 -0.2023 -0.1966 0.2250 -0.1216 -0.2455 -0.1693 0.1989 -0.1864 0.1727 -0.1455 -0.3182 0.1909 0.2932 -0.1727 -0.2693 -0.2216 0.1648 0.1375 0.2000 -0.2432 0.1136 -0.1489 -0.1955 0.3716 -0.3216 -0.2000 0.1750 -0.2011 -0.1216 -0.3773 0.5205 0.1466 -0.2841 -0.1659 -0.1409 0.2216 0.1284 -0.1648 0.2102 -0.1727 -0.1750 -0.2511 0.2409 -0.1920 0.1591 -0.1250 0.1477 0.1841 0.2114 -0.3193 0.1818 -0.2034 0.2205 -0.1295 0.2102 0.1318 -0.1693 0.1205 0.2273 -0.1398 0.1591 0.2193 -0.2216 -0.2375 -0.2909 -0.2375 0.1670 0.1750 0.2136 -0.3216 -0.1614 -0.1636 -0.3023 0.1364 0.1784 0.2886 0.2875 0.1239 0.2761 -0.2125 -0.1841 0.1557 0.2295 0.1534 -0.1784 -0.1068 -0.3023 -0.3398 0.2170 -0.3023 0.2102 -0.2375 -0.3205 0.2693 0.1409 -0.2455 0.1511 0.2102 0.2011 0.1693 0.1943 -0.3159 0.1864 -0.1182 -0.1659 0.2148 0.1648 0.2568 0.3466 0.1966 0.1727 -0.2773 -0.2136 -0.1295 -0.2557 -0.2182 -0.2852 0.2523 -0.2443 -0.3114 -0.2614 0.1330 0.3386 -0.2000 -0.1420 -0.2455 -0.2557 -0.1557 0.2716 0.2193 0.4386 -0.1193 0.2080 -0.1159 0.3023 0.1966 0.2784 -0.3330 -0.2250 0.1409 0.3557 0.1807 -0.2182 -0.2750 -0.4295 -0.2466 0.1534 0.2102 -0.1852 0.2455 -0.1636 -0.2034 0.2330 -0.1443 0.1784 -0.1205 -0.2466 -0.1295 -0.1466 -0.2705 0.2625 0.3773 -0.2239 -0.1727 -0.3318 0.1693 -0.2920 0.1534 -0.1023 0.1614 0.1875 -0.1489 -0.2205 -0.2420 0.2375 0.2023 -0.2364 0.1727 -0.1648 -0.2398 -0.1102 0.2114 -0.2045 -0.2375 -0.1943 0.2068 0.2409 0.2045 0.1818 0.4443 0.1489 -0.3205 0.1648 -0.2159 0.2216 0.2977 0.2375 -0.3534 0.2318 0.2193 -0.1932 -0.2591 -0.1114 -0.1511 -0.1818 0.2023 0.3023 0.2568 0.1091 0.1977 0.2920 0.2636 0.2909 0.2455 -0.2420 -0.2057 -0.3398 0.2761 0.2159 0.1648 0.2091 0.3557 -0.2318 -0.2261 -0.1466 -0.1659 0.1330 -0.1750 -0.1818 0.1864 0.1977 0.2057 0.1500 0.1568 -0.1045 0.1852 -0.2102 -0.2580 -0.3307 -0.2989 -0.1784 -0.2216 0.3159 0.2511 0.1875 0.2830 -0.2205 0.2307 0.1636 -0.3648 0.1477 -0.1898 0.1455 -0.1455 0.1920 -0.1205 0.3602 0.2045 -0.1932 0.3750 -0.3841 0.1648 0.2727 0.3023 -0.1648 -0.2273 -0.2045 -0.1591 0.2125 -0.1432 -0.1352 -0.1011 0.2977 -0.1716 0.3091 -0.2432 -0.2102 0.1511 0.2114 0.2182 -0.1750 0.2670 0.2068 0.2000 0.2795 0.2432 0.2398 0.2114 -0.2386 -0.3068 0.1841 -0.1409 -0.2443 -0.2841 0.2375 -0.1318 0.3170 0.2023 0.2045 -0.2170 0.1727 -0.3693 -0.1670 0.3523 0.1818 0.1477 0.2739 -0.1193 -0.2443 0.2489 0.2466 -0.3045 0.1727 -0.2795 -0.1750 -0.3000 -0.1205 0.1727 -0.1375 -0.1739 0.1875 -0.1273 0.1670 0.2136 0.1761 0.1773 0.2693 -0.0795 0.1909 -0.2125 0.2227 -0.3148 0.2625 -0.1125 0.1489 -0.2352 -0.3045 -0.2193 -0.2261 -0.1591 0.1455 -0.3023 -0.2318 0.2398 -0.0955 -0.2295 -0.2727 0.1591 -0.1773 -0.2182 -0.1023 -0.2818 0.2455 0.2545 -0.1943 0.2670 0.1068 0.1580 -0.2091 -0.3955 0.1682 0.1909 0.2216 -0.1886 0.1307 -0.2239 0.2114 0.2114 -0.2057 -0.1795 -0.2818 0.2318 0.1159 -0.4205 -0.1693 -0.4932 0.1466 0.1511 -0.2318 0.1568 -0.2739 -0.1636 -0.1580 0.1466 -0.3693 0.2125 -0.2852 0.3852 0.1409 0.1716 -0.2659 -0.2205 -0.1989 0.1398 -0.2409 0.1420 0.2068 -0.2648 -0.1852 0.3091 0.2443 -0.2227 -0.2068 0.1091 0.1841 0.3000 -0.2523 -0.2284 0.2216 0.2125 -0.3648 -0.2284 0.2727 0.2648 0.1977 0.2182 -0.1420 -0.2966 -0.2068 -0.2534 0.3386 0.2307 -0.2375 -0.1818 0.2920 0.1398 0.2534 -0.2875 -0.1545 -0.2125 0.1489 0.1966 -0.1273 0.1420 -0.2136 0.1932 -0.3182 -0.4273 -0.2034 -0.2136 -0.1807 0.2568 0.2443 0.3852 -0.2477 0.1943 0.1500 -0.1875 0.1682 0.1670 -0.1750 -0.1455 -0.1489 -0.1511 -0.1989 0.2920 0.1818 0.2466 0.2080 0.2648 0.1636 0.2659 -0.1455 0.1057 0.3125 0.1580 -0.3136 0.1773 0.4250 -0.1841 0.1750 0.1966 0.2909 0.1409 -0.2409 -0.2807 0.3318 0.1739 -0.1977 -0.2739 -0.2739 -0.1795 -0.2023 -0.3614 0.2557 -0.2705 -0.1750 0.2295 -0.2102 -0.1307 0.2011 -0.3330 0.1398 -0.1466 0.2727 -0.3966 -0.1614 0.2000 -0.2057 0.1773 0.2364 -0.1580 -0.1375 0.2989 -0.2216 -0.2034 -0.1409 0.1273 -0.1659 0.2784 0.2068 0.2602 0.2125 -0.2057 0.1500 -0.2557 0.2114 0.2386 0.1455 -0.1432 0.1045 0.2364 -0.2932 -0.1432 -0.2000 0.1920 0.1795 0.3227 -0.3170 -0.1625 -0.2284 -0.1920 0.1750 -0.1545 -0.1489 -0.1511 -0.2420 -0.1693 -0.1591 0.1466 0.1295 0.3341 -0.1670 -0.1932 0.3693 0.2023 -0.1557 -0.1830 -0.1159 -0.1875 0.3023 0.1341 -0.3443 0.2273 0.2205 -0.1011 -0.1784 -0.1420 -0.1943 -0.2568 -0.1227 0.1080 -0.2205 -0.1659 0.2716 -0.2898 -0.1852 -0.0966 0.2409 -0.2216 0.2057 -0.2114 0.3920 0.1625 0.3841 0.2205 0.2068 0.1784 0.2125 0.2557 -0.1727 -0.2216 -0.2011 -0.1852 0.2102 -0.2636 -0.1693 -0.2841 -0.2409 -0.1625 0.2432 -0.1682 -0.1920 -0.2409 0.1818 -0.1068 0.1466 -0.1852 0.2045 0.1159 0.1966 0.1682 0.1739 0.2500 -0.1807 0.2648 -0.1909 0.2580 0.2114 -0.2409 -0.3102 -0.3409 -0.2295 -0.4636 0.2023 -0.1102 -0.1159 -0.2034 -0.1557 0.1920 -0.1568 0.2455 0.2250 0.1625 0.2057 0.1557 -0.3455 0.1591 -0.1830 0.2739 -0.2250 -0.2102 -0.1909 0.1375 -0.1920 0.2170 -0.1159 -0.1534 0.1670 0.1398 0.1852 0.1216 -0.1034 0.2034 0.2375 -0.2625 0.2375 0.2443 -0.1489 0.1943 0.1659 0.1841 -0.1739 0.2045 -0.3068 0.2875 0.1125 -0.2284 0.2102 -0.1511 0.2011 0.3545 0.2205 -0.1511 -0.1057 -0.1920 0.2386 0.1614 0.1375 0.2739 -0.2205 -0.1955 -0.2545 -0.1602 0.2102 -0.2420 -0.1386 0.1307 -0.2739 -0.1750 0.1761 -0.1455 -0.1455 0.2125 -0.1591 0.1500 0.1750 -0.1057 -0.1966 0.1727 -0.3000 0.2034 -0.2761 -0.1443 0.1864 -0.3023 -0.4693 0.2034 0.2466 0.2636 0.1920 -0.1261 -0.2557 -0.2455 -0.2227 0.2375 -0.1398 -0.2386 -0.1625 -0.0989 -0.2136 0.1773 0.2841 0.2193 0.2466 0.2080 -0.1386 -0.2341 0.1330 0.2830 0.3682 -0.1568 -0.1330 0.2216 -0.1659 -0.2170 0.2398 0.1739 -0.1864 0.2739 0.2989 -0.2045 -0.2557 -0.2193 0.2455 0.2398 0.1830 -0.1727 -0.1943 0.2420 -0.2045 -0.1773 0.3011 -0.1886 0.2045 -0.2091 -0.1705 0.1739 0.2670 -0.1750 -0.2068 -0.1920 -0.1920 0.1557 -0.2670 -0.1307 -0.2239 -0.1898 -0.1239 -0.1898 0.2386 -0.1375 0.3784 0.3557 -0.2659 -0.1932 0.2909 0.1955 -0.1216 -0.0966 -0.2830 0.1307 -0.2182 0.1761 0.1136 -0.1977 0.1818 -0.1966 -0.1580 -0.1693 0.4045 0.2239 -0.3659 -0.1841 -0.1511 -0.1205 0.2091 -0.2761 0.1568 0.3795 -0.2375 0.2739 -0.1648 0.1955 0.1773 0.2284 0.3443 0.2636 0.4034 0.2739 0.1886 0.1273 -0.2432 -0.2489 0.3273 0.2011 -0.2455 0.2670 -0.2989 0.1250 -0.2909 -0.1648 -0.2011 -0.1670 0.1864 -0.2011 0.1852 -0.1943 -0.1114 0.2659 -0.2023 -0.0920 -0.1125 0.1557 0.2466 0.2250 -0.2273 0.2227 0.3307 0.1250 0.1239 -0.2216 0.2080 -0.2284 -0.2216 0.1739 -0.3466 -0.2193 -0.1886 -0.1943 -0.1420 -0.3034 -0.1670 0.2795 0.2216 -0.1182 -0.1932 0.1466 -0.2398 0.3023 0.1091 0.1409 -0.2091 -0.2864 -0.1386 0.2000 -0.1216 0.2045 0.3591 -0.1159 0.2875 -0.1580 -0.2102 0.2000 -0.2682 -0.2443 0.3648 0.2398 -0.2307 -0.1420 0.3375 -0.2307 0.1716 0.1602 0.1670 -0.2295 0.2670 -0.2932 -0.2284 0.1568 -0.1386 -0.2284 -0.2216 -0.2193 0.1330 -0.1648 -0.1614 -0.2364 -0.1159 0.3011 -0.2534 0.2125 0.2148 0.1295 -0.3023 -0.1920 0.2523 0.1773 -0.2023 -0.1693 0.2375 0.2716 0.2932 0.2807 -0.1898 0.2114 0.1739 0.1580 0.1773 -0.3739 0.2307 -0.1330 0.2364 0.2091 0.2227 -0.2000 0.2591 -0.1761 0.1852 -0.1364 0.1443 0.2614 -0.2148 0.1909 0.4420 -0.2034 0.2636 -0.1841 0.2216 -0.3068 0.2261 -0.2284 0.2000 0.3045 -0.1273 0.2193 0.2023 0.1557 -0.2193 0.1216 0.2364 -0.3216 -0.2534 -0.1636 0.2125 0.2898 0.3068 0.1227 -0.1455 -0.2170 0.3159 -0.2614 0.3523 -0.2750 -0.3420 -0.1261 0.2489 0.3023 -0.2477 0.2045 -0.1136 -0.2693 0.0955 0.1739 0.1977 0.1409 -0.1807 -0.3318 0.1341 0.2682 0.2398 0.3250 -0.3045 0.3227 -0.2102 -0.2023 0.1625 0.1159" HIT_INDICES="4 9 17 37 54 57 60 79 89 95 96 97 115 118 119 124" ES_PROFILE="0.0261 0.0523 0.0511 -0.0591 -0.1420 -0.0977 -0.0534 -0.1545 -0.1739 -0.1568 -0.0943 -0.0318 -0.1239 -0.0795 -0.0170 0.0091" RANK_AT_ES="88.0000" RANK_SCORE_AT_ES="-0.4800"/>
  <DTG RANKED_LIST="SexDevelopmentGenesPRL_remapped.rnk" TEMPLATE="na_as_pre_ranked" GENESET="gene_sets.gmt#HP_ABNORMAL_CORNEA_MORPHOLOGY" ES="-0.1952" NES="-1.1184" NP="0.3096" FDR="0.7572" FWER="1.0000" CHIP="ftp.broadinstitute.org://pub/gsea/annotations_versioned/Human_Gene_Symbol_with_Remapping_MSigDB.v7.5.1.chip" RND_ES="0.1939 0.2387 0.2085 -0.1959 -0.1952 -0.1351 -0.1239 0.0900 -0.2010 0.1083 -0.1834 0.1623 0.1701 -0.2557 0.0869 -0.0920 -0.1881 0.1457 -0.2241 -0.1596 -0.1708 0.1973 0.1321 0.2170 -0.1385 -0.1304 -0.1474 0.1572 0.2309 -0.2618 -0.2937 -0.1447 -0.1256 -0.1049 0.2173 0.2438 -0.1229 0.1063 0.1256 0.1161 0.1175 -0.2078 -0.1762 -0.1426 -0.1596 -0.1626 0.2078 -0.1813 -0.1470 0.1572 0.1674 -0.2160 -0.1671 0.1317 0.1806 -0.1983 0.2407 -0.1851 0.2187 -0.2353 0.1990 0.1138 0.3229 -0.1328 0.2367 -0.1402 -0.2458 -0.0842 0.1912 -0.1423 -0.1358 -0.2000 -0.1616 0.1205 0.1525 0.1114 0.1117 0.1090 -0.1243 0.0907 0.1742 -0.1141 -0.0964 0.1260 0.2380 0.1762 -0.1786 0.2570 0.2017 0.2194 -0.1504 -0.1419 0.2733 -0.1385 -0.1426 -0.1542 0.1399 0.1287 -0.2129 -0.1885 -0.2859 0.1912 -0.2037 0.2068 -0.1443 0.2088 0.2781 0.1919 0.1127 -0.2166 0.1131 0.0835 0.1012 -0.2971 -0.1409 0.1158 0.1582 0.1121 0.2384 0.1525 0.2268 -0.1545 -0.2628 0.1022 -0.2340 -0.1358 0.1484 -0.1589 0.1025 -0.2211 -0.1477 -0.2492 0.0896 -0.2129 -0.2591 -0.1552 -0.0978 0.1525 0.1399 -0.1976 -0.1161 0.2537 -0.1891 -0.1657 0.2550 -0.0900 0.1925 -0.1124 -0.2615 -0.1447 -0.1572 0.1633 -0.1192 -0.1806 -0.1144 -0.3294 -0.1820 -0.2499 0.1603 0.1874 -0.2115 -0.1990 -0.1104 0.1582 0.1667 0.1766 -0.2228 -0.2747 0.1552 0.2044 -0.1511 0.1966 -0.1772 0.1847 -0.1436 -0.1766 -0.0941 -0.1416 -0.1589 -0.2676 0.1752 0.2795 -0.3104 -0.1657 0.2285 -0.1986 -0.2516 0.1413 0.1219 0.2537 -0.1053 -0.1820 0.1440 -0.1640 -0.2390 0.1406 -0.1385 -0.1664 0.1097 -0.1042 0.2122 -0.1379 0.1460 0.2156 -0.2920 0.1470 0.1154 -0.1138 -0.1328 0.1413 0.1637 0.1630 -0.0815 -0.1331 0.0815 0.2075 -0.1273 -0.2458 0.0835 0.1002 -0.1871 -0.1559 0.2051 -0.1610 -0.2098 0.1192 -0.1328 -0.2003 0.1511 -0.1857 -0.1722 0.1168 0.1749 0.1100 -0.1280 -0.1097 0.2285 0.1457 -0.1525 -0.2424 -0.1786 -0.1307 0.1864 -0.1722 0.1623 0.0886 -0.1457 0.2628 0.2550 0.2075 0.2088 0.2054 0.2095 0.1677 -0.2299 0.1338 -0.2424 -0.2309 0.1287 -0.1576 0.1348 0.1616 0.1307 -0.2509 0.2136 0.2248 0.1952 -0.1786 -0.1297 0.2340 0.2177 0.2503 0.2927 -0.1219 0.1321 -0.1715 0.1447 -0.1779 -0.1175 -0.1443 0.1463 0.2044 -0.1766 0.2655 0.3076 0.1616 0.1317 0.1749 -0.1677 -0.1182 0.1314 0.1321 0.1813 -0.1334 0.1453 -0.1932 -0.2367 -0.1986 -0.1348 -0.2204 0.2397 0.1976 -0.2122 -0.1610 -0.2472 0.1253 0.1766 0.1891 -0.1946 -0.1708 -0.2815 -0.1660 -0.1806 -0.2360 0.1083 0.1182 -0.1806 -0.1406 0.1406 -0.2024 0.1552 0.1243 -0.1083 -0.1963 0.2180 0.1474 0.2163 0.1745 -0.1076 0.1616 0.1511 -0.1070 -0.1205 0.1657 -0.0829 -0.1983 0.2289 -0.1596 0.2937 0.2543 -0.1895 0.1742 0.2102 0.2774 -0.2143 0.1138 -0.1756 -0.0812 0.2740 0.1542 0.1168 0.1012 0.2163 0.1222 -0.1752 -0.1576 0.2635 -0.2788 -0.2346 -0.1545 -0.1202 0.1148 -0.1267 -0.1542 0.1236 -0.1351 -0.2051 -0.1518 0.1443 -0.2465 -0.2068 0.1857 -0.1151 -0.1603 -0.2374 -0.1301 0.1460 0.1311 0.1294 -0.1813 -0.2319 -0.1932 0.2051 0.1885 -0.1229 -0.2964 -0.1470 -0.1603 0.1885 0.1188 0.1708 -0.1440 0.1701 0.1426 0.2822 0.2662 -0.1413 0.1847 -0.1589 0.1212 0.1531 0.2292 0.1301 0.1307 0.2102 0.2913 -0.1861 -0.1012 0.1749 0.0907 0.1569 -0.2530 0.1005 0.1806 0.1301 0.1250 -0.1263 -0.2530 -0.1885 0.1212 0.2275 0.1827 -0.1008 0.1769 0.2832 -0.1749 -0.1871 0.2452 0.1273 0.0941 0.1168 -0.2058 0.1127 0.1925 0.2024 0.1450 0.1681 -0.1772 0.1355 0.1739 -0.1233 -0.2275 0.2149 0.1372 -0.1127 0.0890 -0.1317 0.1939 -0.1440 0.2129 -0.1681 -0.1762 -0.1463 -0.1402 -0.0747 0.1949 -0.1531 0.1372 0.1545 -0.1416 0.2509 0.1341 0.1484 -0.1545 0.1552 -0.1888 -0.2214 -0.0829 -0.2211 -0.1654 -0.1851 -0.1518 0.1334 0.1919 0.1878 -0.2472 0.1654 -0.2078 -0.0822 -0.1117 -0.1175 0.0975 0.1925 -0.2604 0.1491 0.2727 -0.1762 -0.2261 0.1253 -0.2092 0.2261 0.2591 -0.1355 0.1521 0.1460 -0.1531 -0.0992 -0.1667 0.2557 0.1280 -0.2564 0.1294 0.1735 -0.1630 0.1202 0.2115 -0.2078 0.2374 0.1470 -0.1409 0.1674 0.1365 0.1236 0.1185 -0.1491 0.1083 0.0839 0.1722 -0.1620 -0.1324 0.1511 -0.0873 0.1222 0.1589 0.1222 -0.3385 0.2312 -0.2676 -0.1871 -0.2340 -0.1783 -0.1280 -0.2190 0.1521 -0.2387 0.1868 0.3708 0.0907 0.1246 0.1280 0.0917 -0.1168 -0.1905 -0.1267 0.1674 0.2649 -0.1053 0.2278 -0.1430 0.2452 0.1542 0.1868 -0.2407 -0.1151 0.1762 0.1419 0.1990 -0.2051 0.1793 0.1898 -0.1732 0.1083 0.1328 0.1192 0.1426 0.1365 0.2438 0.1504 0.1260 0.1087 0.1932 0.1188 -0.2438 0.1745 -0.1766 -0.1793 -0.1596 -0.1280 -0.1440 0.2873 -0.1531 -0.1168 0.0846 -0.2893 0.1759 -0.1168 0.1392 -0.1161 0.2285 0.1267 -0.2618 -0.2003 0.1888 -0.3148 0.1440 -0.1399 -0.1104 0.1664 0.1222 0.2635 0.1569 -0.2927 -0.1239 0.1107 -0.1467 -0.1868 -0.1226 -0.1749 -0.1579 0.2577 -0.1477 0.0947 0.1148 0.1545 0.1772 -0.2037 -0.2065 0.1161 0.1182 -0.2289 0.1070 -0.1463 0.3202 -0.1358 -0.1447 -0.1898 -0.1049 0.1715 -0.1301 -0.0788 -0.1100 -0.1531 0.1660 0.1273 -0.1222 0.1518 0.2058 -0.3355 0.1046 0.1222 -0.1630 0.1168 0.1871 -0.1776 0.1256 -0.1647 -0.2873 -0.1511 0.1175 0.1433 0.1012 0.1025 -0.1484 -0.1294 -0.1199 0.2516 -0.1399 0.1334 0.1671 0.2122 0.1868 -0.2367 -0.2543 0.2000 0.2414 -0.1813 -0.1800 -0.1874 0.1365 0.3056 -0.1555 0.1637 -0.1789 -0.1671 0.2163 0.2068 0.1973 -0.2628 0.1467 0.1250 -0.1932 0.1243 0.3399 0.1205 0.1219 -0.1569 0.1317 0.2655 0.2255 0.2523 0.1436 0.1891 0.2346 -0.1484 0.1739 0.2003 -0.2214 0.1813 -0.1423 0.2669 -0.1898 0.1470 0.2241 -0.1762 0.1477 0.1301 0.1504 -0.2058 -0.2815 0.2241 -0.2234 -0.1701 0.1725 -0.2550 -0.1419 0.0839 0.1525 -0.1226 0.2088 -0.2194 0.1392 0.2509 -0.2608 -0.2122 -0.2044 0.1161 -0.2761 0.2795 -0.1453 -0.1046 -0.2058 -0.1263 -0.1144 0.1216 0.2234 -0.1701 0.2530 -0.1260 -0.1385 -0.1233 -0.1895 0.2214 -0.1959 -0.1134 0.2570 0.1694 0.1433 -0.1273 0.1874 -0.1874 0.1851 -0.1314 0.1301 0.2506 0.1161 0.3025 -0.2570 0.1660 -0.2530 -0.1633 -0.1959 -0.1202 -0.3131 0.1467 -0.1722 0.2170 -0.1800 -0.0958 0.2523 -0.2516 0.2353 -0.2115 0.1868 0.2248 -0.1399 -0.2326 0.2136 0.1674 -0.2418 0.1630 -0.2190 -0.1216 0.1484 0.1236 0.1905 -0.2003 -0.1019 -0.2649 -0.2299 0.2598 0.2010 0.1555 0.1321 -0.1226 -0.2180 -0.1983 0.1864 0.1759 0.1260 -0.1345 0.1623 0.2255 -0.1148 -0.1267 -0.2326 -0.1518 -0.2207 -0.1589 0.1297 0.1840 -0.1976 0.2221 -0.1518 -0.2346 0.1769 -0.2326 -0.2655 -0.1355 0.1538 -0.1338 0.1355 0.1019 -0.0910 0.1450 0.1959 0.1406 0.2003 0.0883 0.1219 -0.1433 0.2846 -0.2197 -0.1565 -0.2275 -0.1562 0.1728 0.2353 -0.1776 -0.1443 0.1851 -0.1053 -0.1267 -0.1531 0.1579 -0.1952 -0.1470 -0.2401 -0.1643 0.1056 -0.1973 0.1015 0.1443 0.1447 -0.1406 -0.1029 -0.1616 -0.1222 0.2228 -0.1976 0.1209 -0.1355 0.1090 0.2669 -0.1447 -0.1610 -0.1660 0.1579 -0.1905 0.1963 -0.1433 0.1511 -0.2163 0.1076 0.2163 -0.0706 -0.2024 -0.1898 0.1151 -0.1294 0.0978 -0.2312 0.1874 -0.1317 0.1820 -0.1963 0.2017 -0.1087 0.1229 -0.2924 0.1440 0.1749 0.1616 0.1222 -0.1216 0.1311 0.1518 -0.1854 0.2248 0.1216 -0.1182 0.1338 -0.1531 -0.1786 0.1008 0.1154 0.2621 -0.1311 0.1104 -0.1813 -0.0978 0.2003 -0.1559 0.2992 0.1100 -0.1640 0.1032 -0.1402 0.1351 -0.2893 -0.3195 -0.2234 0.1752 -0.2102 0.0907 -0.3379 0.1997 -0.1545 -0.1049 0.1531 -0.2194 -0.1952 0.1236 -0.1314 0.1039 -0.2754 0.2058 0.2913 -0.3301 -0.1806 0.2285 -0.1688 -0.1419 -0.2194 -0.1413 -0.2149 -0.1372 0.3097 0.1260 -0.1565 -0.1025 0.1144 0.1199 0.1334 -0.1508 -0.1548 0.1379 -0.1345 -0.0995 0.1603 0.2479 -0.1518 0.2550 0.2377 -0.1739 -0.1800 0.1182 -0.1470 -0.1942 -0.1491 0.1640 0.1603 -0.1324 0.1100 -0.3188 0.1766 -0.2781 0.1138 -0.1630 -0.1239 -0.1735 -0.1657 -0.1019 0.1671 0.1854 0.1769 0.1559 0.1317 0.1029 0.1188 -0.1885 0.1134 0.2618 0.2499 0.1263 0.1871 0.1694 -0.1555 0.1199 -0.1338 0.1114" HIT_INDICES="0 3 5 19 20 25 37 47 48 52 57 58 59 60 61 65 68 73 83 86 88 90 92 97 103 106 107 116 118 120 122" ES_PROFILE="0.0323 0.0435 0.0652 -0.0394 -0.0071 -0.0170 -0.1005 -0.1630 -0.1307 -0.1301 -0.1399 -0.1076 -0.0754 -0.0431 -0.0109 -0.0102 0.0010 -0.0088 -0.0713 -0.0601 -0.0384 -0.0166 0.0051 -0.0048 -0.0251 -0.0139 0.0183 -0.0336 -0.0119 0.0098 0.0316" RANK_AT_ES="46.0000" RANK_SCORE_AT_ES="2.1000"/>
  <DTG RANKED_LIST="SexDevelopmentGenesPRL_remapped.rnk" TEMPLATE="na_as_pre_ranked" GENESET="gene_sets.gmt#MIR6867_5P" ES="-0.2763" NES="-1.1175" NP="0.2888" FDR="0.7562" FWER="1.0000" CHIP="ftp.broadinstitute.org://pub/gsea/annotations_versioned/Human_Gene_Symbol_with_Remapping_MSigDB.v7.5.1.chip" RND_ES="0.2193 0.1711 0.2939 0.2105 0.2018 0.1491 -0.1360 0.2368 -0.2807 0.2281 0.2237 -0.2237 0.3026 -0.4035 0.3860 -0.2675 -0.1842 0.3553 -0.2368 -0.2149 0.3465 -0.4211 0.5175 -0.2193 -0.3728 0.1272 -0.1842 -0.2281 0.2368 -0.1754 0.2675 0.1798 0.1447 0.3114 -0.3772 -0.4298 -0.2675 0.1754 0.2939 -0.2500 0.1360 0.2412 -0.4781 0.3421 0.2544 -0.1886 0.2325 0.2895 -0.3904 0.4167 0.1886 -0.2500 0.1842 0.2719 0.2368 0.1930 0.2500 -0.1754 0.1711 -0.3465 0.4561 0.3114 -0.2763 0.2018 0.1447 -0.1623 0.2632 -0.2368 -0.1667 -0.2061 0.1711 0.5614 -0.3333 0.2412 -0.4342 0.2149 0.1842 0.3684 0.2149 0.3158 0.3465 -0.2456 -0.2544 0.2763 -0.1930 -0.2281 -0.2149 0.4298 -0.3070 0.2061 0.3421 -0.2588 -0.1228 0.1447 -0.1667 0.1711 0.2149 -0.4605 -0.2807 0.3026 0.4518 0.2675 0.1228 -0.2281 -0.3070 0.2237 -0.1316 -0.2632 -0.2895 -0.3377 0.1404 -0.2061 0.3289 0.2456 -0.2368 0.1886 -0.2105 0.2632 0.2632 -0.2281 -0.2149 -0.1272 0.2149 -0.1623 -0.1974 0.2193 -0.2105 -0.3377 -0.2675 -0.4211 -0.3991 0.2939 0.2675 0.2500 0.2105 -0.2544 -0.3246 0.2018 -0.2456 -0.1272 -0.1974 0.2149 0.4693 -0.2500 0.2588 -0.3026 0.3772 0.2281 -0.1974 0.2675 0.2149 0.1754 -0.1886 -0.2061 -0.1711 0.4254 -0.2061 -0.1842 -0.3158 0.2237 -0.4430 0.2149 0.1930 0.1360 0.3596 0.2895 -0.1754 -0.1535 -0.3684 0.1886 0.2632 -0.3860 -0.2544 0.3596 -0.2807 0.2763 -0.1447 0.3158 -0.2368 -0.2456 -0.2544 0.2675 0.2807 0.2763 -0.2982 0.3421 0.3947 0.1754 -0.2500 -0.1974 0.2368 0.2105 -0.2105 -0.2149 -0.3640 0.2018 -0.3816 -0.2105 0.2807 -0.4430 -0.2807 -0.2368 0.2851 0.1447 -0.2325 0.1667 -0.2018 0.2237 -0.3289 -0.4430 -0.1579 0.2193 0.2719 -0.2237 -0.1974 0.2675 -0.1228 -0.1974 -0.2193 0.2851 -0.1623 0.1316 0.1623 0.2544 -0.3114 -0.2237 0.1272 0.4693 -0.4035 -0.1754 0.3465 0.2807 0.1184 0.2368 -0.1447 -0.1404 0.2807 0.2281 -0.3596 -0.2149 -0.1140 0.2105 -0.3158 -0.1886 0.1579 0.1009 -0.3026 -0.1842 -0.3860 -0.3991 0.1930 0.3026 0.2500 0.2632 -0.2412 -0.2544 0.2193 0.2939 -0.1491 0.2281 -0.2719 -0.3684 0.1886 -0.1623 -0.3289 0.1711 -0.2895 -0.1404 0.2061 0.2412 -0.3772 0.2018 -0.1579 0.2632 -0.2149 0.2939 -0.1842 -0.2763 -0.4342 0.2105 -0.1754 -0.1579 -0.1974 -0.3289 -0.3465 -0.1886 -0.1842 -0.1754 0.1798 -0.1667 -0.2237 -0.1842 -0.2061 -0.3728 0.1754 0.2061 -0.3114 0.2281 -0.2895 0.2982 -0.1930 -0.2412 -0.3465 -0.2763 -0.1491 0.1579 -0.1798 -0.5263 -0.3553 -0.2719 0.1974 0.3377 0.2412 0.1930 0.2412 -0.3509 -0.2412 0.4298 -0.1360 -0.2588 0.3596 -0.2456 -0.1711 0.2018 0.2412 -0.2193 -0.2807 -0.2368 -0.1316 0.3509 -0.1404 -0.3026 0.2632 -0.2105 0.2237 0.1974 0.2281 -0.2325 0.4123 0.1316 0.3070 -0.1140 -0.1886 -0.3904 -0.4254 0.1842 0.2675 0.2368 0.2807 0.2939 0.3816 -0.2281 0.3202 -0.2632 -0.2500 -0.1711 0.1447 0.3553 -0.4079 0.2719 0.2456 -0.4211 -0.1667 -0.2105 -0.1886 -0.2763 -0.2018 0.3202 0.3246 -0.1491 0.2544 -0.2588 -0.3289 0.2368 -0.2895 0.3158 0.2412 -0.1930 -0.2149 -0.2632 -0.4518 0.2675 -0.3158 0.2719 0.2325 -0.2018 -0.2281 -0.1711 0.2851 -0.2456 -0.1798 -0.1623 0.1974 0.2412 0.2237 -0.1491 0.2281 -0.2544 0.2149 0.1842 0.1930 0.3333 -0.3684 -0.2061 -0.1930 0.1754 -0.3816 -0.2018 0.1886 0.2412 0.1842 0.3289 0.2719 0.2851 -0.2018 0.1447 0.1009 0.4912 0.1842 -0.4123 0.3377 0.2895 0.1754 0.1404 0.1974 0.2412 -0.1886 -0.1447 -0.2105 -0.1535 -0.2851 0.3991 0.3816 0.2281 0.1491 0.1754 -0.2632 -0.2237 0.1535 0.1798 0.2193 0.2281 -0.2895 -0.2588 -0.2588 -0.2982 -0.1711 0.2544 0.3333 0.1184 -0.2105 0.3860 -0.2281 -0.2281 -0.2851 0.1579 0.2325 0.2193 0.2193 -0.2149 0.3377 -0.2018 0.2281 -0.3158 0.2763 -0.2281 -0.3202 0.3465 0.3640 0.1491 0.1930 -0.2675 0.2456 0.1754 -0.1316 -0.4825 -0.2895 -0.2544 -0.2325 -0.3684 0.3070 -0.3026 -0.1447 -0.1842 -0.3421 -0.2105 -0.2895 -0.2456 0.1754 -0.3114 -0.1404 -0.1447 -0.1842 0.2895 -0.2368 0.2851 -0.1842 0.2588 -0.2325 -0.2675 -0.2061 -0.2018 -0.2851 -0.3026 -0.2105 0.2193 -0.3026 0.1404 -0.2851 -0.1754 -0.2456 -0.1623 -0.4254 -0.1930 -0.1798 0.3421 -0.1184 0.4912 -0.2325 -0.1667 -0.3421 0.2193 0.2281 0.1754 0.3947 0.1535 0.2105 0.1711 0.2456 -0.2281 -0.3860 0.2061 -0.2851 0.3553 -0.1579 0.1272 -0.2149 -0.2325 -0.1535 -0.0965 0.1623 0.2368 -0.1579 0.2368 -0.2982 0.4298 -0.1842 0.1667 0.3289 0.1667 0.1886 -0.2149 -0.1974 -0.1623 0.2149 0.1184 -0.1491 -0.2368 0.2018 -0.2061 -0.3465 0.2237 0.2018 -0.2851 -0.2500 -0.2807 0.2368 0.2149 0.1667 0.2544 -0.3333 0.3728 0.2281 0.1886 -0.2456 0.1798 0.2412 -0.2500 0.3026 -0.1623 0.1535 -0.4649 -0.2544 0.2500 0.2763 0.3509 0.3202 -0.3026 -0.4956 -0.1974 -0.1272 0.3553 0.3246 0.2851 0.4079 -0.3421 0.1974 0.3158 0.3684 -0.1360 0.1930 -0.2193 -0.1974 -0.1667 -0.1930 0.2851 0.2719 -0.2061 -0.1798 0.2632 0.2061 -0.2851 -0.2237 0.2719 -0.1447 0.2807 -0.2237 0.1974 -0.2193 0.2412 0.1974 0.1842 0.2895 0.1447 0.2237 -0.2368 0.1228 -0.3377 0.1360 0.2368 0.2193 -0.1491 0.2237 0.4518 -0.1842 0.3114 -0.2939 0.2149 0.3509 -0.2281 -0.2105 0.2456 0.1886 -0.2237 0.3114 -0.2763 -0.2237 0.2281 -0.1886 0.3026 0.4079 -0.2544 0.2982 -0.2456 0.4254 0.2105 0.2939 0.2105 0.2193 -0.1447 -0.1974 0.2456 -0.4211 -0.1579 0.2281 -0.2105 -0.3070 0.1754 -0.2719 -0.2895 0.2018 -0.1316 0.2763 0.1579 0.1579 0.2544 0.4079 -0.1535 -0.2632 0.2500 -0.1579 -0.1579 0.5482 0.4781 0.3377 -0.2105 -0.3070 -0.2763 0.2368 -0.3421 0.2895 0.1316 -0.1930 -0.4605 0.1930 0.2851 0.2412 0.1667 -0.3070 0.1886 -0.1754 0.3289 0.2193 -0.2325 -0.1930 0.2237 -0.2105 0.2281 -0.2368 -0.1886 0.2149 -0.2982 -0.2281 -0.2675 0.2412 -0.2632 0.3158 -0.2325 0.3947 -0.2982 0.2061 -0.2061 0.4298 0.1798 -0.2675 0.2061 -0.2281 0.2807 -0.2368 0.1711 0.2588 -0.2018 -0.2544 0.2807 -0.2456 -0.3026 0.2719 0.1842 0.1711 0.2237 -0.2500 0.2719 -0.1623 0.2456 0.2456 0.2807 -0.2325 -0.2939 0.2325 -0.3070 -0.3114 0.2895 0.2237 -0.4561 0.1711 -0.3596 -0.2763 -0.1974 0.3026 0.2895 -0.2368 -0.3246 -0.3289 -0.1360 -0.2281 0.1798 -0.2895 0.2895 -0.2632 -0.3377 0.2719 -0.2105 0.1491 0.2237 0.3421 -0.1711 -0.1009 0.2588 -0.2763 -0.1842 -0.1228 -0.2193 0.1798 -0.2281 0.2237 -0.2325 -0.3728 -0.2456 -0.2588 -0.3509 -0.2763 -0.1711 0.1754 0.2193 -0.1930 -0.4123 -0.1886 0.3684 -0.1930 -0.2237 -0.2237 0.1886 -0.3026 0.2281 -0.2456 -0.1404 0.2456 0.1579 0.2061 -0.2719 0.1360 -0.1842 0.1842 -0.1798 -0.1798 0.3114 0.1798 -0.1404 0.1974 -0.3684 -0.2061 -0.3816 0.2018 0.3289 0.2807 -0.3947 -0.1447 0.3202 0.2588 -0.1579 -0.4342 0.2544 0.2456 0.3202 0.3114 0.3026 0.3202 0.3684 -0.3289 -0.1886 -0.1754 -0.3684 0.2149 -0.1842 -0.2544 0.1667 0.1842 -0.1886 -0.2675 0.2149 0.2895 0.1579 -0.4035 0.2412 -0.3904 0.3289 -0.2193 0.4079 -0.2456 -0.2675 -0.2368 0.1711 0.2281 0.2368 0.3772 0.1316 -0.3421 -0.3158 0.2193 -0.1667 -0.2763 0.2588 -0.2018 0.2982 0.4079 -0.1798 -0.2807 -0.1667 0.3947 -0.2675 0.2193 -0.5000 0.2105 -0.1711 0.1579 -0.3728 -0.4342 -0.2368 -0.2193 0.2281 0.2456 0.1667 -0.2193 -0.2763 0.2675 0.4211 -0.2412 -0.2149 -0.2325 -0.1974 0.3377 0.1974 0.1404 -0.2193 0.2018 0.2500 -0.1886 0.2368 -0.1886 -0.2105 0.3202 0.1842 0.2149 0.1535 0.1842 0.2982 0.1360 0.2281 -0.3596 -0.2149 -0.4167 -0.2193 0.2325 -0.1579 0.2807 -0.4298 0.2018 0.3377 0.3026 0.2675 -0.2325 0.3377 -0.2851 0.1579 0.1491 0.3026 0.3596 0.4693 -0.2149 0.2105 0.3728 -0.2895 0.3114 0.4254 -0.2368 0.2763 0.2368 -0.2675 -0.2061 0.3333 -0.1535 0.2237 -0.2325 -0.1491 -0.1535 0.2632 0.1447 0.2281 -0.2851 0.2763 0.4430 0.1754 0.3158 0.2851 -0.2061 -0.2851 -0.2500 -0.1140 0.4079 -0.2368 0.1842 -0.2588 -0.2149 -0.3202 0.2018 -0.2456 -0.2588 0.3596 -0.1798 -0.1623 -0.1404 0.3860 0.1930 -0.3289 -0.1974 -0.2237 -0.2763 -0.1623 0.1360 0.3728 0.2982 -0.2412 -0.2675 -0.1228 -0.1930 -0.2149 -0.1798 0.1930 -0.2193 -0.1404" HIT_INDICES="5 20 25 53 61 80 82 105 111 117 120 123" ES_PROFILE="0.0395 0.0000 0.0482 -0.1053 -0.0833 -0.1579 -0.0833 -0.1930 -0.1535 -0.1140 -0.0482 0.0175" RANK_AT_ES="104.0000" RANK_SCORE_AT_ES="-2.9200"/>
  <DTG RANKED_LIST="SexDevelopmentGenesPRL_remapped.rnk" TEMPLATE="na_as_pre_ranked" GENESET="gene_sets.gmt#GOBP_CYTOKINE_MEDIATED_SIGNALING_PATHWAY" ES="-0.3017" NES="-1.1139" NP="0.3191" FDR="0.7605" FWER="1.0000" CHIP="ftp.broadinstitute.org://pub/gsea/annotations_versioned/Human_Gene_Symbol_with_Remapping_MSigDB.v7.5.1.chip" RND_ES="0.4845 -0.3431 -0.1517 -0.3086 0.3431 0.4690 -0.2586 0.2328 -0.2414 0.1552 0.1759 0.2448 0.2362 -0.1879 -0.2000 -0.3793 -0.3552 0.2931 -0.3603 -0.2586 -0.1931 -0.4655 0.2155 -0.3879 -0.2310 0.1466 -0.1759 -0.3466 0.1879 0.2897 -0.2552 0.1914 -0.1793 -0.3586 0.3190 -0.2138 -0.2931 0.2931 -0.4862 0.2948 0.3741 0.2086 -0.2707 0.3138 -0.2724 -0.2655 -0.3448 -0.1793 0.2552 -0.3379 -0.3052 0.1397 0.1828 0.1552 -0.1966 -0.2276 0.3690 -0.1879 0.3310 0.2138 0.2086 -0.1845 0.2310 0.4966 0.2879 0.2638 0.1759 0.1534 -0.2052 0.2948 -0.2397 0.3948 -0.3879 -0.1500 -0.2983 -0.3828 -0.1793 0.3328 -0.1621 0.2293 0.3517 0.2724 -0.2759 -0.2879 -0.4845 -0.3931 -0.1586 -0.4138 0.3086 0.2828 0.3190 0.2328 -0.2690 -0.2103 0.2431 -0.2466 -0.2345 -0.2138 0.2879 0.1672 0.2879 -0.3741 -0.2914 0.2052 -0.4034 0.2448 -0.2448 -0.1672 0.3155 -0.2017 0.1931 0.1845 -0.2448 -0.3724 0.1931 0.2379 -0.1845 0.1914 0.3724 -0.2103 0.4414 0.1638 0.2121 0.3086 0.3431 -0.1655 0.2586 0.2707 0.1379 0.1759 0.1448 0.1690 -0.3103 0.5724 0.2707 -0.2500 -0.1897 0.2828 0.3052 0.2345 0.2776 -0.1724 0.1034 -0.3000 0.2655 -0.2914 0.2328 0.2362 0.2638 0.1897 0.2241 0.3241 -0.3138 0.2121 -0.3655 -0.2931 -0.1672 -0.2414 0.2621 -0.2500 -0.1983 -0.3069 0.1707 -0.2328 0.2276 -0.4241 -0.1724 0.1741 -0.1707 -0.1328 0.4500 0.2534 -0.2328 0.1879 -0.2172 -0.3448 0.2914 0.1379 -0.2224 0.2328 0.1828 0.2845 0.3328 0.1879 0.2362 -0.3155 -0.2431 -0.2103 0.4397 -0.2552 -0.1983 0.3931 0.1517 -0.1155 0.2155 0.2621 -0.2000 0.3224 -0.1810 0.1328 0.2534 -0.2500 0.2241 -0.2138 -0.1966 -0.2190 0.3103 0.3397 -0.2379 -0.1552 0.1931 0.3155 0.3190 -0.2121 0.3586 0.2586 0.2414 0.1983 0.2086 -0.2879 0.3397 0.1414 -0.1552 -0.1810 -0.2328 -0.3241 0.1672 0.2845 -0.2172 0.3103 0.2103 -0.3638 0.2397 0.2759 0.3362 -0.3172 -0.2241 0.3966 -0.4328 0.2552 0.4379 -0.2121 -0.2672 0.1897 -0.3000 -0.2414 0.2190 0.2448 0.3914 0.2828 0.2621 0.2483 0.1914 -0.3345 0.3879 0.1810 0.2328 0.2931 0.4086 0.1759 0.2241 -0.3121 0.2017 -0.3241 -0.1810 0.2466 -0.2155 0.2328 -0.2483 -0.4224 -0.3172 0.2655 -0.2155 0.1552 -0.2276 -0.1862 -0.2414 0.2328 -0.3397 -0.3638 -0.1810 -0.3293 0.3707 0.2500 0.2672 0.2086 0.2310 -0.4603 0.2810 -0.2879 -0.2069 -0.2672 0.2621 0.2069 -0.2621 0.3655 0.2086 0.4293 0.3534 -0.3724 -0.1500 -0.2776 0.1707 0.2431 -0.1931 0.2914 -0.1845 0.3241 -0.2328 -0.2397 -0.2828 0.2845 0.1845 0.2621 0.2293 -0.1759 0.1638 -0.1052 -0.3207 0.1793 -0.1431 -0.2828 -0.2862 0.2086 -0.1534 -0.3017 -0.2690 -0.2086 0.3310 -0.2534 -0.1724 -0.2121 -0.3862 -0.4207 0.1552 0.1655 0.1776 0.4207 0.2207 0.4466 -0.3034 0.2414 -0.2241 -0.2310 -0.1810 0.2931 0.2707 0.1879 0.2241 0.4431 0.2034 0.4310 0.2672 0.4707 0.2948 0.4069 -0.2914 -0.2190 -0.4241 0.2379 -0.1983 0.3207 -0.2534 -0.2500 -0.2914 0.3379 -0.3103 -0.3966 -0.4017 0.2690 0.1966 0.2121 0.3948 0.2379 -0.2155 -0.1828 0.2362 -0.1879 -0.2121 -0.3948 0.2138 -0.1983 0.2534 -0.1828 -0.3931 -0.2828 0.2931 -0.3155 0.2328 -0.3483 -0.3552 0.3828 -0.2293 0.3155 0.1966 0.1552 0.3845 0.2259 0.2052 -0.2483 -0.2103 -0.5034 0.3586 0.2741 0.2500 0.3069 0.2224 -0.2793 0.2483 -0.4224 0.3310 -0.2293 -0.2793 -0.2448 0.1759 0.4017 0.3034 0.4414 -0.1776 -0.1724 0.2586 0.2069 -0.2828 0.2328 -0.5603 0.3276 0.1931 0.2983 0.4483 -0.3776 0.2759 -0.3121 0.3052 0.3534 0.2103 -0.3155 -0.2586 -0.2845 0.3793 0.1931 0.3052 -0.2603 -0.2466 -0.4017 0.3862 0.1966 -0.2879 0.2793 -0.2810 -0.1310 -0.2724 -0.3190 0.2138 -0.2345 -0.1810 -0.2621 0.2672 0.2931 -0.2414 -0.2155 -0.3966 0.3034 -0.3276 0.1845 -0.1569 0.2448 0.3000 0.3172 -0.1569 -0.1483 0.2534 -0.1138 0.6379 -0.4034 -0.2638 0.1379 0.2638 0.2741 -0.2362 0.2310 0.2345 0.2569 -0.3983 -0.2397 0.2328 0.2672 0.4086 -0.3310 0.2707 -0.1397 0.1586 -0.3224 0.3362 -0.2379 0.2017 0.3000 -0.1845 0.2241 -0.2414 0.2603 -0.3241 0.3534 0.2776 -0.3086 0.2259 -0.2276 -0.4017 -0.1845 0.2414 -0.2569 0.3241 0.3017 0.2155 0.2638 0.5172 -0.2621 0.2034 0.4086 0.2310 -0.2362 0.1845 0.3086 0.2776 -0.3224 -0.2707 -0.1759 0.3345 -0.3224 0.2793 0.4034 -0.1966 -0.1741 -0.2241 -0.1879 0.1379 0.2741 -0.2621 -0.4034 -0.3983 -0.2103 -0.4500 0.2103 -0.1328 0.2241 -0.3948 -0.2897 0.2086 -0.2017 -0.2034 -0.3121 -0.1983 0.1621 -0.2707 0.4362 -0.3552 -0.1879 -0.4155 0.2948 -0.4224 -0.3017 -0.2103 -0.1879 -0.2224 -0.2414 -0.3569 0.2810 -0.1655 -0.1759 -0.1948 -0.2776 0.3534 -0.4103 0.3672 0.2086 0.4897 0.2534 0.3362 0.2741 0.2086 0.3138 0.1638 -0.3414 -0.3862 -0.2517 0.4724 -0.2690 0.2310 -0.4466 0.2328 -0.2034 -0.4897 -0.2431 -0.3241 0.2517 -0.3397 0.3121 0.2621 -0.3379 -0.2552 -0.2155 -0.2431 -0.2931 0.4224 0.2914 0.3759 0.3759 0.1466 0.2190 -0.4534 0.2741 -0.1638 0.1828 0.2638 0.1931 -0.2690 -0.2397 0.2759 0.4466 0.4397 -0.2879 -0.2379 -0.1724 -0.2569 -0.1397 -0.1793 0.2483 -0.2603 0.2862 0.2379 0.2069 0.2155 0.3034 0.4345 0.1897 0.2172 0.3879 -0.3276 -0.1897 -0.2517 -0.1948 -0.2914 -0.3483 -0.2466 0.2241 0.3241 -0.2914 0.4638 -0.3259 0.2586 0.4259 -0.2914 0.2448 0.2793 0.2259 0.3603 -0.3448 0.2655 0.3086 0.2172 -0.1897 0.2397 0.3879 0.1931 0.1655 0.2207 0.4138 -0.2741 0.1759 0.1293 -0.2190 -0.1931 -0.2397 0.2276 0.1621 0.2466 -0.1983 -0.1931 -0.1983 0.3207 0.2224 -0.2690 -0.2914 -0.2759 0.1897 -0.2448 -0.2776 -0.3224 -0.1759 -0.3914 0.2103 0.2190 -0.1845 -0.2362 -0.2983 -0.2328 -0.5034 -0.3741 -0.2362 0.2121 -0.2000 0.2448 -0.3534 -0.2603 0.1431 -0.2224 -0.4000 0.4172 -0.2707 -0.3310 0.1379 0.2190 0.2138 0.2172 0.2310 0.2586 0.1672 -0.3379 -0.2638 -0.2483 -0.3793 0.3224 -0.2052 -0.1517 -0.2086 0.2879 0.1724 0.2069 0.2810 -0.1534 0.3776 -0.4500 -0.1672 -0.2052 0.2741 -0.4241 -0.3310 0.1724 -0.2534 0.2190 0.2293 0.2707 0.4379 -0.4552 0.2500 0.3534 -0.4466 0.1621 0.2017 0.3155 -0.2155 -0.3621 0.2362 -0.3121 0.4086 -0.3552 -0.1793 -0.2069 -0.4121 -0.3879 0.4707 0.2759 -0.3000 -0.3638 -0.1914 0.5897 -0.4138 -0.1552 -0.4017 0.3328 0.2328 -0.3776 -0.3224 -0.2966 0.1224 -0.3190 0.3690 -0.2552 -0.1414 -0.2534 0.1810 0.3103 -0.2759 0.3724 -0.2466 -0.2862 0.1483 0.3379 -0.4103 -0.3224 0.2276 -0.2828 -0.3810 -0.2241 -0.3017 -0.2897 0.2190 -0.2966 0.3259 -0.1983 -0.2534 0.1517 0.2017 0.2448 -0.2483 -0.3534 0.4552 0.1879 -0.3379 0.2517 0.4172 -0.1862 -0.2310 -0.2569 -0.3052 0.1672 -0.2500 -0.2172 0.1638 0.3121 -0.2500 0.1810 -0.2638 -0.3724 0.2259 0.1500 -0.1845 0.2224 0.1448 -0.3534 -0.3414 -0.3862 0.3276 -0.3052 0.2017 0.3017 0.4052 0.4362 -0.2707 0.2500 -0.3241 0.2586 0.2121 -0.2517 0.2793 -0.2086 0.3741 0.4103 0.1741 -0.2276 -0.2103 0.1638 0.3741 -0.1621 -0.4414 0.4052 0.1793 0.2224 0.2224 -0.2069 -0.1672 0.1931 0.5103 0.1569 0.3621 -0.2707 0.5017 0.5466 -0.4190 -0.3103 0.2000 0.4293 -0.3241 0.1724 -0.2759 -0.2948 -0.2690 -0.2776 -0.3448 -0.2672 0.1448 0.3621 0.2155 -0.1586 -0.1966 -0.3724 0.1586 0.2586 -0.2948 -0.2155 0.1897 -0.2672 -0.2724 0.1828 0.3276 -0.1500 0.2397 -0.2897 0.2569 -0.3069 0.1655 -0.2069 -0.2810 0.3897 -0.2034 0.2328 0.2638 -0.3052 -0.3086 0.3379 -0.3069 0.2017 -0.4052 -0.2379 0.2069 0.4897 0.2638 0.1724 0.3759 0.2172 0.1793 -0.1897 0.2707 -0.2138 0.4552 0.2121 -0.4241 -0.1655 -0.2069 -0.1569 -0.2672 -0.2621 -0.2034 -0.2534 0.1845 -0.2397 0.2776 0.3655 0.2621 -0.1931 -0.3759 -0.3310 -0.3103 0.3966 0.1707 -0.2155 -0.2966 0.1517 0.3155 -0.2310 -0.2586 -0.1741 0.1862 -0.2810 0.2000 0.2810 0.1707 0.3362 -0.2776 0.2690 -0.2103 0.4103 0.2948 -0.3828 0.2276 -0.4741 0.3621 0.2086 -0.2138 -0.2569 -0.3052 -0.2086 -0.3379 0.1776 -0.1362 0.1672 -0.2655 0.2586 -0.1828 0.2069 -0.3190 -0.3466 0.3586 0.2828 -0.3707 0.3517 -0.2586 0.3466 0.3362 0.2586 0.2155 -0.1414 -0.3103 0.1379 0.2483 -0.4138 0.3052 0.2379 -0.1638 0.2931 -0.2069" HIT_INDICES="15 34 39 44 48 98 100 101 111 115" ES_PROFILE="-0.0293 -0.0845 -0.0190 0.0466 0.1207 -0.2017 -0.1103 -0.0103 0.0121 0.0862" RANK_AT_ES="97.0000" RANK_SCORE_AT_ES="-1.0400"/>
  <DTG RANKED_LIST="SexDevelopmentGenesPRL_remapped.rnk" TEMPLATE="na_as_pre_ranked" GENESET="gene_sets.gmt#GOMF_CIS_REGULATORY_REGION_SEQUENCE_SPECIFIC_DNA_BINDING" ES="-0.2282" NES="-1.1117" NP="0.3000" FDR="0.7622" FWER="1.0000" CHIP="ftp.broadinstitute.org://pub/gsea/annotations_versioned/Human_Gene_Symbol_with_Remapping_MSigDB.v7.5.1.chip" RND_ES="-0.1279 -0.1358 0.3138 -0.1968 0.2051 -0.2332 0.1958 0.1992 -0.1264 -0.3512 0.1608 0.2356 -0.1884 -0.1412 0.1628 0.1407 0.1540 -0.2415 0.3256 0.3000 -0.1505 0.2371 -0.1638 -0.2789 -0.2966 -0.3291 0.2091 -0.2036 0.1471 0.1899 -0.3173 0.1559 -0.2755 0.1702 0.2125 0.1313 -0.1505 -0.3340 -0.2051 0.1299 0.2194 -0.1535 -0.2686 -0.3197 0.2095 -0.2848 0.3119 -0.1938 -0.3153 -0.2755 0.2681 0.1185 -0.1692 -0.2007 -0.1422 0.1913 0.2154 -0.2253 0.2273 -0.1313 0.1505 0.2651 -0.1923 0.2145 0.1559 -0.1353 0.2204 0.1845 -0.2622 -0.1820 0.1195 -0.2764 -0.1161 0.1845 0.2779 -0.2336 0.1968 -0.1490 -0.3630 0.4402 0.1653 -0.1412 0.1702 0.2351 -0.2277 -0.2755 0.1431 -0.1353 -0.1225 0.2002 -0.1097 -0.1820 -0.2346 0.1997 -0.1176 0.1623 0.1913 -0.1289 0.2553 -0.1545 0.2686 0.1549 0.2159 -0.1225 0.1097 0.2696 0.2755 0.2307 -0.1589 0.2415 -0.2671 -0.1328 0.1515 0.3409 -0.2941 -0.2061 0.1751 -0.3537 -0.1958 0.1697 0.3842 -0.1820 0.4191 -0.2986 -0.2617 -0.1559 -0.3374 -0.3276 -0.1303 0.3468 0.1790 0.1820 0.3551 0.3758 0.2243 -0.2509 0.1230 0.2091 0.1156 0.1795 -0.1643 0.1549 0.1997 -0.2145 0.1825 0.2484 -0.1687 -0.1972 0.1313 -0.1692 0.1289 -0.2076 -0.2312 -0.2253 0.2213 -0.2179 -0.1820 -0.1904 -0.1574 -0.2336 -0.1618 0.3807 0.1702 0.2041 -0.1854 0.2710 -0.2007 -0.1490 -0.1968 -0.2091 -0.3069 0.1013 -0.2282 -0.1008 0.2681 0.1761 0.3935 0.1358 0.3128 0.2189 -0.2179 0.2651 -0.2061 0.3020 -0.3138 -0.2764 0.1289 0.2071 -0.2169 -0.2892 0.2464 0.1495 -0.2184 -0.1284 -0.1638 -0.2356 -0.4191 0.1815 0.1530 -0.2041 0.1210 -0.1667 -0.1515 -0.1977 -0.1451 0.1658 -0.1840 -0.1441 0.1235 0.2774 -0.3817 0.2356 0.2366 0.1938 0.1633 0.0964 0.1736 -0.2602 -0.1854 -0.2243 -0.1594 -0.1505 -0.2051 -0.1663 -0.1407 -0.2277 0.1053 0.1795 0.1058 -0.2051 -0.1820 0.1372 -0.3035 -0.1599 -0.4235 0.1786 -0.2263 0.1982 0.1284 -0.3527 -0.2696 0.1441 0.1904 0.1215 -0.2317 -0.1938 -0.1825 -0.2838 0.1500 0.3222 -0.1156 -0.0930 0.2179 0.1530 -0.2036 -0.1933 0.3182 0.1948 -0.1977 -0.2636 -0.3045 -0.3104 0.1992 0.1599 -0.3551 -0.3443 -0.1943 0.2577 0.1751 0.1608 -0.1913 0.1746 0.1677 -0.2184 -0.1702 0.1879 -0.1943 0.2543 0.1402 0.1874 -0.3733 0.1412 0.2499 0.2789 -0.2071 0.2130 0.1653 0.2204 -0.2332 -0.1604 -0.1909 0.1889 -0.1840 0.2391 0.2150 -0.1623 -0.3807 -0.2041 -0.3699 -0.2425 0.1795 0.3581 0.2273 -0.2110 -0.1338 -0.1023 -0.1677 0.2125 0.2391 0.2356 -0.1923 0.1387 -0.3901 0.2125 0.2130 -0.2145 -0.1549 0.1658 -0.2125 -0.1564 -0.1810 -0.1958 -0.0939 0.1687 -0.1313 0.1535 -0.2868 -0.1687 -0.1997 0.2184 0.1751 0.1717 0.2474 0.1318 0.2086 0.2425 -0.1884 0.3163 -0.1535 -0.1899 0.1259 0.2066 0.1210 0.1313 -0.1879 0.1938 -0.1436 0.1358 0.2823 -0.1820 0.1663 -0.1840 0.1530 0.2504 -0.1126 -0.2371 -0.1490 -0.1156 0.3025 -0.2671 -0.1909 -0.2218 0.2602 -0.1215 -0.1584 0.1909 0.3094 0.1549 0.2346 -0.2287 -0.1923 0.1608 -0.2868 0.1623 0.2076 0.2474 0.2061 0.2031 0.1918 -0.1884 -0.1599 0.3094 0.2125 0.2066 0.1141 -0.1667 -0.3025 0.1879 -0.2273 0.1515 -0.2204 0.1082 0.1097 -0.2066 0.1431 0.2400 -0.1909 0.1781 0.0974 -0.2671 0.2543 -0.1495 0.1530 -0.1810 -0.1269 0.1913 -0.1466 -0.2189 0.1849 -0.1559 -0.1244 0.2238 -0.2646 0.2258 -0.1348 0.0999 -0.1963 0.2371 0.2159 -0.1899 0.1790 -0.2587 0.1584 0.2366 0.3119 0.1136 -0.1387 0.1968 -0.2897 -0.2661 0.2755 -0.2499 -0.2066 -0.1815 -0.1235 -0.3487 -0.1574 -0.1490 0.1436 0.1569 -0.1776 0.1864 0.3596 0.2405 -0.2366 0.2696 -0.1982 -0.1092 -0.1712 -0.1854 -0.1220 -0.1294 -0.1968 0.1121 0.1790 0.1505 0.2179 -0.2297 -0.2169 0.1771 -0.2415 -0.2184 0.1289 0.1318 0.1854 -0.2450 0.1505 -0.1761 0.1702 0.1545 0.2636 0.2656 -0.2705 0.2041 -0.2509 -0.3207 0.1318 0.2720 0.2307 0.2459 -0.1451 -0.3350 0.1422 -0.2189 -0.2287 0.1062 -0.1638 -0.1264 -0.2218 0.4402 0.2120 -0.1481 -0.3138 0.1899 -0.1643 0.1540 -0.1633 0.2204 -0.1992 -0.1618 -0.1884 -0.1569 0.2007 0.1392 -0.2238 0.2228 -0.2297 -0.2986 -0.1431 -0.1303 0.4624 -0.3478 -0.1677 -0.1736 -0.1431 -0.1845 -0.2218 0.2228 -0.1485 0.2154 -0.2705 0.3256 0.1564 -0.1771 -0.2533 -0.1284 -0.1702 -0.1515 0.1481 0.2223 -0.2686 0.1594 -0.2405 0.2223 -0.1692 -0.2755 -0.1446 -0.1756 -0.2553 0.2061 -0.1781 0.2814 0.2341 0.1505 0.1525 -0.4437 0.1402 0.2789 -0.2189 -0.1313 -0.1982 0.1500 -0.3079 -0.1244 0.1441 0.1363 -0.2336 0.3020 -0.1171 -0.2720 -0.2007 -0.1845 -0.1795 -0.2213 -0.2164 0.2159 0.2789 -0.2902 -0.3665 -0.1535 0.2568 0.2592 -0.1530 -0.2543 -0.2577 -0.2041 -0.1515 -0.2882 0.1776 0.2858 -0.3301 -0.2184 0.1982 -0.1658 0.1840 0.1549 -0.1284 0.2450 -0.2100 0.2405 0.3266 -0.2951 0.1879 0.2858 -0.1992 0.1062 0.2282 -0.1938 0.2951 -0.1407 0.1343 0.2051 0.2464 0.2258 0.2553 0.2041 0.1599 -0.1933 -0.2204 -0.2248 0.3419 0.2755 0.2007 0.1372 -0.1244 -0.1077 0.2543 0.2858 0.2553 -0.1653 0.2031 0.1943 0.1176 -0.1830 -0.2484 -0.2651 -0.1781 -0.3246 0.1913 -0.2041 0.2450 -0.3970 0.2228 -0.2636 0.1771 0.2686 0.2494 0.2381 -0.1736 0.3025 -0.2543 0.2474 0.1879 0.1117 -0.2135 -0.3163 -0.1781 0.3492 0.4447 -0.2356 0.2523 0.2263 0.2533 0.2135 0.1761 -0.1495 -0.2248 -0.1451 0.2066 -0.1151 0.1756 -0.1422 -0.2622 -0.2381 -0.1968 -0.1599 -0.1176 0.3000 -0.1677 0.2036 -0.3970 -0.2213 -0.1599 0.2838 -0.1161 -0.2218 0.2696 0.2415 -0.1702 0.1845 -0.1323 -0.3055 0.2017 0.0910 0.1126 0.1904 0.2504 0.2356 -0.2509 0.1756 -0.2764 0.1436 0.1687 -0.1043 -0.1466 0.4437 -0.1264 0.1535 -0.2577 -0.2587 -0.1958 -0.3979 -0.2405 -0.1997 0.3114 0.1338 -0.1136 -0.1535 0.2297 -0.2494 -0.1244 0.1810 0.1864 0.1968 -0.1795 -0.1225 -0.3497 0.2730 0.2307 -0.1938 -0.2568 0.1638 -0.2277 -0.1584 0.1190 0.2450 0.1545 -0.2218 -0.1397 0.1948 0.2440 0.2474 -0.1549 0.2622 -0.2951 0.1235 -0.2110 -0.1220 -0.1353 -0.1220 -0.1992 0.1481 -0.1589 0.1417 0.2705 0.2145 0.1067 -0.1653 -0.1795 -0.1815 -0.2804 -0.3409 -0.1515 0.1490 0.1476 -0.1077 0.2076 -0.1717 0.1830 0.3596 -0.2194 0.2366 -0.1190 -0.1810 -0.1884 0.2253 0.2533 -0.2469 -0.1864 0.1244 0.1451 0.2135 0.2499 0.2154 -0.2307 0.2356 0.2346 0.1254 -0.1677 -0.1254 -0.1608 -0.1643 -0.2484 -0.2287 0.2332 0.1682 -0.2745 -0.2612 -0.1530 0.1358 0.1633 -0.1879 0.2986 -0.2100 -0.1387 -0.1431 0.0925 0.1254 -0.3478 -0.1604 -0.2218 0.3271 0.2391 -0.1471 -0.2273 0.1431 0.1559 -0.1771 0.1200 -0.1854 -0.3025 -0.2440 0.1476 -0.1003 -0.1545 -0.2086 -0.1864 -0.2253 0.1490 -0.2002 -0.1982 -0.4402 -0.1540 -0.1289 -0.1771 -0.3350 0.1717 0.1736 -0.1943 -0.2577 0.2464 -0.1117 -0.1397 -0.1407 0.2312 0.1382 0.1864 -0.2297 -0.1913 -0.1653 -0.2322 -0.1628 0.3010 -0.1244 0.1436 -0.2450 0.3807 -0.1899 0.1761 -0.2755 0.1505 -0.1958 0.1692 0.2336 0.2868 0.1815 0.3433 0.1913 0.1436 -0.2450 -0.1948 0.2356 -0.1235 -0.2440 0.1746 -0.1761 -0.1279 0.1112 0.3025 -0.1781 0.2036 0.1751 -0.1525 -0.2381 -0.1215 -0.1431 0.1977 -0.1958 -0.1313 -0.1185 -0.2636 0.1363 -0.2312 -0.3148 0.1043 0.1751 -0.2484 -0.1446 0.1958 0.0885 -0.1569 -0.1677 0.2833 0.2400 -0.1363 0.2346 0.1121 0.1923 -0.3463 0.3817 -0.2882 -0.1431 0.1618 -0.2061 -0.2100 0.1481 0.1412 0.1958 -0.1392 0.2036 0.3030 -0.2391 0.1397 -0.1933 0.1958 0.1795 -0.1599 0.2469 0.1121 0.3138 0.1864 -0.1289 -0.1407 -0.1190 -0.3861 0.1500 0.2322 -0.2312 0.1830 -0.1382 0.2154 0.0959 0.3428 -0.1407 -0.1628 0.1515 0.1176 0.2681 -0.2145 -0.1982 -0.3866 0.2602 -0.1451 0.1412 0.1515 0.2159 -0.1879 -0.2248 0.2499 0.1943 -0.2779 0.2597 0.2194 -0.1722 0.1481 0.2892 -0.2223 0.1687 0.2730 -0.2415 -0.1692 0.1436 0.1377 0.2435 -0.1771 0.2120 -0.2391 -0.2095 0.1968 -0.2017 0.1392 -0.1692 -0.1623 -0.1348 0.1874 -0.1997 0.1422 0.1313 -0.2366 0.2499 0.1864 0.2061 0.2307 -0.1712 -0.1992 -0.1653 0.3468 -0.2248 -0.3581 -0.1205 0.2036 -0.1776 -0.1781 0.1495 0.2523 -0.1348 -0.1254 0.2071 -0.1677 -0.1495" HIT_INDICES="1 5 16 29 33 41 46 51 63 70 74 85 104 105 106 107 112 116 122" ES_PROFILE="0.0433 0.0679 0.0271 -0.0325 -0.0079 -0.0207 -0.0054 0.0098 -0.0403 -0.0438 -0.0192 -0.0600 -0.1756 -0.1230 -0.0703 -0.0177 -0.0025 0.0221 0.0280" RANK_AT_ES="103.0000" RANK_SCORE_AT_ES="-2.4100"/>
  <DTG RANKED_LIST="SexDevelopmentGenesPRL_remapped.rnk" TEMPLATE="na_as_pre_ranked" GENESET="gene_sets.gmt#GOBP_NERVOUS_SYSTEM_PROCESS" ES="-0.2589" NES="-1.1117" NP="0.2998" FDR="0.7589" FWER="1.0000" CHIP="ftp.broadinstitute.org://pub/gsea/annotations_versioned/Human_Gene_Symbol_with_Remapping_MSigDB.v7.5.1.chip" RND_ES="-0.3661 0.1964 0.5089 -0.2589 0.3214 -0.2143 -0.0982 0.1696 -0.2232 -0.1786 0.4196 0.1875 0.2857 0.2054 0.1518 -0.2857 0.2411 -0.2054 0.2411 -0.1429 0.1696 -0.1161 -0.2232 0.2411 0.1875 -0.1696 0.2143 -0.2679 -0.2411 -0.3393 -0.2411 -0.1518 0.3125 0.2679 0.1964 -0.1786 -0.2232 0.1786 -0.2589 0.2411 -0.1607 0.1339 0.3393 -0.1786 0.3036 0.2143 0.0893 0.1964 -0.3393 -0.1696 0.2768 -0.1786 0.2946 0.1786 0.1607 0.3125 -0.3482 -0.2321 -0.2054 -0.2500 0.2321 0.2857 -0.1071 -0.2679 -0.1607 -0.1607 -0.2857 -0.3661 -0.3214 -0.1339 0.1875 0.2054 -0.1964 -0.1696 -0.2589 0.3214 -0.2589 -0.2232 0.2946 -0.1786 0.2411 0.1964 -0.2411 -0.4196 -0.2411 0.3304 0.2321 0.1964 0.2857 -0.3304 0.2232 -0.2857 -0.2857 -0.1429 -0.2321 0.1607 -0.2589 0.2768 0.4018 -0.3304 -0.2054 -0.2054 -0.1786 0.2054 -0.1786 0.2500 -0.3036 -0.1786 -0.1518 -0.2411 0.1429 0.1875 -0.2411 0.1964 0.3929 0.1696 0.1786 -0.1875 -0.1696 0.2500 -0.1161 -0.3839 0.2232 -0.1696 0.1161 0.2679 -0.1429 -0.2679 0.2232 -0.1964 0.3304 0.1964 -0.2946 0.1250 0.1964 -0.3661 0.2232 0.1607 -0.2500 0.1696 -0.1607 -0.3214 0.1875 0.1786 -0.1964 -0.2857 -0.1964 -0.4554 0.1429 -0.2411 -0.1429 -0.2411 -0.2500 0.1875 0.2054 0.2589 0.2321 -0.2589 -0.4643 -0.1339 0.3304 -0.1339 0.2857 -0.3482 0.1518 0.2768 -0.2321 0.2411 0.1518 -0.1250 0.1875 0.1964 0.6518 0.1786 0.1339 0.1161 0.1429 -0.3036 0.4107 -0.1875 0.3125 0.1875 0.1696 0.2143 -0.2679 0.3214 0.1875 -0.1518 -0.2768 0.3482 -0.2679 -0.2321 0.1250 0.1161 0.2321 0.5357 0.1875 -0.1696 0.1429 -0.1964 0.1875 0.2143 0.2411 0.2321 0.2232 0.1429 -0.2054 0.2143 -0.3661 -0.1607 0.2232 -0.1964 -0.1964 -0.1518 0.1250 -0.3125 -0.2054 -0.2857 0.2768 -0.2411 -0.2589 0.3036 -0.1875 0.2232 0.1964 -0.2768 0.3839 -0.1875 0.2857 0.1339 0.1518 -0.2946 -0.2946 0.1339 -0.3125 -0.1339 -0.1875 0.1964 -0.1250 0.2054 0.3214 -0.2857 0.1696 -0.1875 -0.2321 0.2143 -0.1786 -0.2411 0.2679 0.1607 -0.2857 -0.2143 -0.1161 -0.2679 0.1607 0.4107 -0.2946 0.2768 -0.3482 -0.2589 0.1875 -0.1339 0.2768 -0.3571 -0.1339 0.2500 0.1786 -0.2054 0.1875 0.2143 0.1786 -0.2321 -0.1786 -0.2857 -0.2589 0.1339 0.2232 0.1786 -0.2768 -0.3036 -0.2054 0.1696 0.2589 -0.1696 0.1250 0.1518 0.1786 -0.1607 -0.1875 0.1429 0.2679 -0.5000 0.2054 -0.2054 0.1339 -0.2411 -0.3482 -0.2589 0.2143 -0.2946 0.1339 0.3125 -0.3571 -0.1607 0.2411 0.1786 -0.1607 -0.1518 0.3125 0.1161 -0.1429 -0.1786 0.2411 0.1518 -0.2321 -0.2411 0.2589 -0.1250 0.1696 -0.2500 -0.2768 0.4554 0.1607 0.3036 -0.2054 0.1518 -0.2232 0.1696 0.2143 0.1786 0.1786 -0.2679 -0.3125 0.2232 -0.3393 0.1875 -0.1964 -0.2054 0.2054 -0.2232 0.2411 0.2321 0.1696 0.2857 -0.2054 0.2054 -0.2500 0.2054 -0.1875 0.1786 -0.1429 0.2143 0.2589 0.2768 0.2232 0.1518 -0.1607 0.2411 0.2143 0.4554 -0.3482 0.2143 -0.1607 -0.2768 -0.1607 -0.4286 -0.1161 -0.1786 -0.1964 -0.1429 -0.1518 -0.1250 0.1786 0.2143 0.1250 0.1607 -0.2768 -0.3036 0.3839 0.2411 0.2946 0.4464 0.2321 0.4375 -0.3393 -0.2500 -0.2500 0.1875 -0.2411 -0.2500 -0.1786 0.1786 -0.2232 0.2143 -0.2232 -0.2500 -0.1964 0.3393 -0.1875 0.3304 0.2768 -0.4018 0.1250 0.2411 -0.1518 0.1607 0.2768 -0.2143 -0.2054 0.1696 -0.2232 0.1696 -0.2143 0.3036 0.1786 0.1786 0.2946 0.1964 -0.2054 0.2679 0.2321 -0.2321 -0.2768 0.1875 -0.2054 0.2857 -0.1875 -0.3304 -0.4554 -0.1607 0.3125 -0.2857 0.2768 0.2054 0.1429 -0.3839 -0.3036 0.1696 0.2946 0.1875 -0.1518 0.4107 0.1696 0.2411 -0.1518 -0.1161 -0.2143 0.1339 0.1518 0.1875 0.1964 -0.2143 0.1875 -0.1696 0.2589 0.1786 -0.1786 -0.2143 0.1339 0.1696 -0.1786 -0.2768 -0.3661 -0.1161 -0.3125 -0.3929 0.1607 0.2054 -0.3393 0.1786 0.4018 -0.1875 0.2500 -0.3839 0.3036 -0.2946 0.1875 0.2143 0.1339 0.2232 0.2500 -0.2411 -0.1518 0.2411 -0.1964 -0.1964 0.2054 0.3125 -0.1875 -0.2768 -0.3125 -0.3393 -0.3036 -0.1518 -0.1786 0.2054 -0.2946 -0.1964 -0.1786 -0.2500 -0.1339 0.2143 0.1161 0.2321 0.4196 0.2589 -0.1786 -0.2857 0.2589 0.3839 0.2500 -0.1518 0.1429 0.4196 0.4821 -0.1429 0.1875 0.2500 -0.2411 0.3571 -0.1964 -0.1607 0.2054 0.1964 -0.2321 0.1607 -0.1964 -0.3036 0.2946 0.3482 -0.1429 0.1518 -0.1429 0.1518 -0.3839 0.1518 0.1696 0.3393 -0.1964 -0.1786 -0.1696 0.1607 0.2143 -0.2054 -0.4286 -0.2857 0.3393 0.2589 -0.1875 -0.2589 -0.1607 0.5268 -0.2321 -0.1786 0.2054 0.2232 0.2054 -0.2321 -0.1518 0.1607 0.2143 -0.3214 -0.2679 -0.2143 -0.1607 -0.2054 0.2321 -0.2143 -0.2411 -0.1875 0.1429 0.1696 0.4018 -0.1875 -0.2232 0.2589 -0.4643 0.3125 -0.3036 0.2679 0.1518 0.2857 -0.1875 -0.2411 -0.1161 0.1875 0.0893 0.2411 -0.2143 -0.2768 -0.2054 0.2321 0.1518 0.1696 -0.1518 -0.2321 -0.1339 0.2054 -0.2679 0.2054 -0.4821 0.1607 -0.1875 0.2768 0.3661 0.1696 -0.2054 0.2232 -0.4018 -0.1518 0.3482 0.2321 0.2321 -0.1964 0.1875 0.2321 -0.1964 0.2589 0.3393 -0.1429 -0.3036 -0.2500 0.1696 0.2143 0.1429 -0.1875 0.2143 0.2589 -0.2232 0.1607 -0.2232 0.1518 0.3571 -0.1607 0.1607 -0.1964 -0.2411 -0.2232 0.1786 -0.2054 -0.2321 0.1607 0.1696 0.1875 -0.0982 -0.2143 -0.2321 -0.3304 0.3214 -0.1875 0.2143 0.1518 0.2143 0.2054 0.3750 0.2857 0.1964 -0.1875 0.1696 0.2411 -0.3304 0.1964 0.1696 -0.3839 -0.1607 -0.1518 -0.3929 -0.2946 0.1518 0.2768 -0.2500 -0.3304 0.2411 0.2143 0.1875 -0.3214 -0.2679 -0.2321 -0.1518 0.1250 -0.1875 0.4464 -0.1875 0.2232 0.1696 -0.3839 -0.1964 -0.3214 0.1161 -0.1429 -0.2857 0.1250 0.2232 0.1964 -0.2500 -0.2768 -0.3214 -0.1875 -0.2589 -0.2321 0.2857 -0.2946 0.1786 -0.1786 0.3304 -0.2946 -0.2232 0.3036 -0.1786 -0.1875 -0.2768 -0.1875 0.1786 0.1964 -0.1696 0.1964 0.2589 0.2679 0.1250 -0.3214 -0.2768 0.2768 -0.2857 0.2768 0.1964 0.1429 0.3036 -0.3304 0.2054 -0.1875 0.3571 0.2321 -0.1696 0.2946 0.2321 -0.2589 -0.3214 0.2589 -0.2589 -0.2143 0.2321 -0.2411 -0.1250 -0.2411 0.2143 0.1607 0.1250 -0.2589 -0.2768 0.1875 -0.1607 -0.1875 0.1518 -0.2946 -0.2143 -0.2143 0.1518 -0.2232 -0.2411 -0.2054 0.1964 0.1786 0.2500 -0.1964 -0.1518 -0.2411 -0.2411 0.3839 0.2232 0.2143 0.2411 -0.1518 0.2946 0.3125 0.1429 -0.3393 0.2500 -0.2411 0.1339 0.2679 0.1875 -0.3036 -0.1964 0.2411 0.1339 0.1786 -0.1696 0.2946 0.1607 0.1786 -0.3214 -0.1250 0.1964 -0.2500 -0.2500 -0.2500 0.1786 0.3571 -0.1161 -0.2232 -0.1696 0.2946 0.2143 -0.1518 -0.2143 0.2321 0.2054 -0.1696 0.2054 0.1786 0.1518 0.2946 -0.1250 0.2143 -0.2946 -0.1607 0.3125 -0.1964 -0.3839 -0.2679 0.4196 -0.2054 -0.1607 0.2589 -0.1875 -0.1786 -0.2411 -0.1696 -0.2054 -0.1250 -0.1607 0.2321 0.1607 -0.2232 -0.3125 0.1518 -0.1696 0.2143 -0.2679 0.1696 0.2857 0.3571 -0.2054 -0.2589 -0.1964 0.2500 -0.2768 0.1964 -0.1607 -0.2321 0.2321 -0.2589 0.2679 0.1964 -0.2054 -0.1339 -0.2768 -0.2232 0.1786 -0.2232 -0.1875 0.1964 -0.2589 -0.2321 0.2768 -0.3839 0.1964 0.2321 0.1071 -0.3214 0.1786 0.1964 0.2768 -0.1429 0.1964 -0.2054 -0.2857 -0.3304 -0.2857 0.4196 0.1607 0.1875 0.2857 -0.3839 0.1250 -0.2589 -0.2946 -0.1696 -0.2589 -0.3482 0.3571 -0.2857 0.1964 -0.2054 0.5179 0.3125 0.2054 -0.2768 0.2143 0.1161 0.3482 0.2054 -0.2232 -0.2679 0.2411 -0.1607 -0.2589 -0.2679 0.2589 0.2143 -0.1964 -0.1964 -0.1518 -0.2589 0.2321 0.3571 0.2500 -0.1696 -0.3482 -0.1964 -0.1518 0.1607 -0.2054 0.1518 0.1696 0.3036 -0.2054 0.2679 0.3571 -0.1607 0.1964 0.3482 -0.2500 0.1250 0.3929 0.3661 0.1786 -0.1786 -0.2946 -0.1607 -0.2857 0.2321 0.1518 -0.2321 0.1607 0.2500 0.1964 -0.2589 -0.3929 0.2768 0.3214 0.2321 -0.2679 0.1518 -0.1607 -0.3839 -0.3482 -0.2411 0.2500 0.2857 0.3125 -0.2321 0.2143 0.1607 0.1964 -0.1964 0.2054 0.2857 0.2411 -0.2411 -0.2232 -0.2857 -0.1964 0.2321 0.3661 0.1786 0.1964 -0.2232 -0.2768 0.1964 0.1607 -0.1071 0.2411 -0.2679 -0.2589 0.1875 0.2232 -0.2679 0.2589 -0.3304 -0.2143 0.1607 -0.2232 0.2054 -0.1964 0.2232 -0.2232 0.1964 0.3661 0.2321" HIT_INDICES="18 34 47 48 50 65 66 68 92 99 100 102 105 114" ES_PROFILE="-0.0893 -0.1518 -0.1875 -0.1161 -0.0536 -0.1071 -0.0357 0.0268 -0.1071 -0.0893 -0.0179 0.0446 0.0982 0.0982" RANK_AT_ES="46.0000" RANK_SCORE_AT_ES="2.1000"/>
  <DTG RANKED_LIST="SexDevelopmentGenesPRL_remapped.rnk" TEMPLATE="na_as_pre_ranked" GENESET="gene_sets.gmt#HP_ABNORMALITY_OF_THE_MIDDLE_EAR" ES="-0.2020" NES="-1.1096" NP="0.3181" FDR="0.7601" FWER="1.0000" CHIP="ftp.broadinstitute.org://pub/gsea/annotations_versioned/Human_Gene_Symbol_with_Remapping_MSigDB.v7.5.1.chip" RND_ES="0.1448 0.3805 -0.1650 -0.1717 -0.2020 -0.1178 0.1246 0.1044 -0.2660 -0.2626 -0.2054 0.1852 -0.2660 0.0842 -0.1481 -0.2256 -0.0875 0.1414 0.1886 -0.1010 -0.2290 0.2222 -0.1987 -0.2458 0.1178 0.2525 0.1650 0.1178 -0.1852 -0.1448 -0.2660 -0.2222 -0.2492 -0.2391 0.2189 -0.1751 0.1549 -0.1650 -0.2997 -0.1886 0.1077 -0.1549 -0.2727 0.1684 -0.1481 -0.1279 -0.2525 -0.1650 0.1212 0.1246 0.1414 0.1549 0.1650 -0.2155 -0.1852 -0.2256 0.1785 -0.2189 0.1852 0.1953 -0.1919 0.2727 -0.1279 0.1212 -0.1751 -0.2020 0.2424 0.1987 -0.1919 -0.1852 0.1515 0.2189 0.1279 0.1650 0.1987 -0.1886 0.2761 -0.1684 0.2458 0.1650 0.1919 -0.2088 0.2492 0.1515 -0.2020 0.1650 0.2458 -0.1852 -0.2828 0.2391 0.1010 -0.2020 0.1279 0.1212 0.1246 -0.2896 -0.2559 0.2020 0.1111 0.1582 0.1515 -0.1178 -0.1717 0.1111 -0.1347 -0.2424 0.1111 0.0909 0.2054 0.1886 -0.1852 0.2458 -0.1279 0.1886 0.2391 -0.0909 -0.0741 -0.1448 -0.1279 0.2559 0.2357 -0.1886 -0.2020 -0.1582 -0.1414 0.1010 -0.2357 -0.1751 -0.2054 -0.2626 -0.0976 0.1448 0.2222 -0.2929 -0.1077 -0.1751 -0.2088 -0.2256 0.1953 -0.1684 0.1044 0.1448 0.1044 0.2121 0.2323 0.1380 -0.2256 -0.1852 -0.1178 -0.2828 0.1077 -0.1111 -0.0976 -0.1515 -0.1886 -0.1717 -0.1582 -0.1953 0.1279 0.1785 -0.1684 -0.1414 0.1414 -0.1650 0.1852 0.1987 -0.1414 -0.3906 0.1448 0.1987 0.1481 -0.1582 -0.1481 0.1751 0.1616 0.1010 0.1582 0.1111 0.1818 -0.1515 -0.1481 -0.2391 0.1616 0.1582 -0.2020 -0.2020 0.1987 0.2222 -0.1953 -0.1010 -0.1448 -0.1549 -0.1684 -0.2492 0.2054 -0.2424 0.1077 0.1111 -0.2525 0.1751 0.2626 -0.2222 0.2121 0.1549 -0.0976 0.1414 0.2424 -0.1448 -0.1347 0.2559 0.2694 0.1852 -0.1717 -0.2155 -0.1313 0.2323 -0.1212 -0.1481 -0.1650 -0.2121 -0.1145 -0.1246 0.1380 0.1953 -0.1717 -0.1818 -0.2020 0.1852 -0.2391 -0.2189 -0.2189 -0.1111 -0.1279 0.2626 -0.1919 -0.1886 0.0943 -0.1212 -0.1852 -0.1111 0.2222 -0.0943 0.2323 0.1886 0.0909 -0.2290 0.2357 -0.1448 -0.1515 -0.3064 0.2155 0.1953 0.1549 0.2626 -0.3535 0.1347 -0.1044 -0.1818 -0.1279 -0.1616 -0.1886 -0.1077 0.1414 0.1145 -0.1818 -0.2357 -0.1886 -0.2020 -0.1111 0.3300 -0.2391 0.1953 0.2290 -0.1212 0.2896 0.1684 -0.2357 -0.1818 0.2054 -0.1414 -0.1414 0.1279 -0.1313 0.1313 -0.2256 0.2020 -0.1818 -0.2997 -0.1481 -0.1818 -0.1987 0.2121 0.1414 0.2256 0.1044 0.1549 0.1919 0.1246 0.1919 -0.1246 -0.1178 -0.2458 0.1953 0.1279 0.1616 0.1044 -0.2458 -0.2256 0.1549 -0.1852 -0.1515 -0.1549 0.1818 0.2054 -0.1616 -0.0909 0.1919 0.1987 -0.2290 0.1650 0.1650 -0.1751 0.3199 -0.1987 0.3030 -0.0875 0.1886 0.1448 -0.1347 -0.1987 0.1380 -0.1279 0.2054 0.1684 -0.1582 0.1751 0.1616 -0.1852 0.1380 -0.1751 -0.2155 0.2290 -0.2155 -0.1145 0.1549 0.0875 0.1684 0.1919 0.2155 -0.1616 0.2626 -0.2121 -0.1785 0.1751 -0.1919 0.2997 0.1785 -0.2559 0.1246 -0.1684 -0.2559 -0.2222 0.1852 0.1785 0.1111 -0.1380 -0.1616 -0.1582 -0.2121 -0.1919 -0.1818 -0.2458 -0.2088 -0.1212 -0.1515 0.1582 -0.1852 0.1953 -0.2121 0.2559 0.1448 -0.1380 -0.2290 0.1549 -0.1010 0.1852 -0.1414 -0.1178 0.2155 0.1650 -0.3064 -0.1515 0.1313 -0.2424 0.1380 -0.1549 -0.1616 0.1448 -0.1549 0.3232 0.2660 0.1818 -0.1515 0.2795 -0.1549 0.1852 0.2088 0.1785 -0.2222 0.1717 -0.1953 -0.1751 -0.1313 0.1515 0.2088 0.0909 -0.1785 -0.1953 -0.1751 0.1178 0.1448 0.1246 0.1313 0.1751 0.1919 -0.1953 0.2559 0.1650 0.1380 0.1178 -0.2290 0.1111 0.1515 -0.3468 0.1414 0.1313 0.2795 -0.1448 0.1380 0.2559 0.2424 -0.1582 0.2694 -0.2424 0.1077 -0.1313 -0.2256 0.2121 -0.1279 0.2189 -0.1684 -0.1717 0.2088 0.1785 0.1650 0.1414 -0.1347 0.0943 -0.1987 0.2222 0.1380 0.1178 0.0976 -0.2997 0.1077 0.1347 0.1919 0.1919 -0.2088 -0.1717 0.3468 0.1481 -0.1650 0.1010 0.1684 0.1582 -0.1987 -0.1246 0.1279 0.1380 -0.2997 0.2054 0.1582 -0.2492 -0.1448 -0.1279 0.1077 0.1212 -0.2458 0.1178 0.1515 0.1818 -0.2391 0.1717 -0.2391 0.1919 -0.1313 -0.1279 -0.1886 -0.2155 0.1751 -0.1684 0.2458 -0.3300 -0.2189 -0.2323 -0.2559 0.2323 0.0943 -0.1987 -0.1313 0.1818 0.1414 -0.1145 -0.1313 -0.1818 -0.2256 0.2088 0.2357 -0.1515 -0.1279 0.2054 0.1347 -0.1987 -0.1380 0.2458 0.1751 0.2189 -0.1717 -0.1650 0.1212 -0.2458 0.2391 0.1044 -0.1313 -0.1549 0.2525 -0.2492 0.2256 0.1448 0.1145 -0.1111 -0.2357 -0.1044 0.2458 -0.1448 0.1044 -0.2323 0.2222 0.1987 -0.2458 -0.3064 0.3266 -0.1549 -0.1650 0.1212 0.1481 0.1684 0.1549 -0.2222 -0.1279 -0.1145 -0.1347 -0.2256 0.1852 -0.1414 -0.1852 -0.1886 -0.4108 -0.1380 -0.1515 -0.1246 0.1650 0.1279 0.1919 -0.1279 -0.1481 0.1380 -0.2054 0.1919 0.1684 0.1448 0.1414 0.1145 0.1246 -0.1313 -0.1347 -0.1077 0.1751 0.2256 0.1212 0.1145 0.1515 0.1919 -0.1953 -0.2357 -0.2593 -0.1751 0.1650 -0.2559 0.2929 -0.2727 -0.2694 0.1313 -0.1650 0.1145 -0.3064 -0.1616 0.1650 0.2761 0.1515 -0.1347 0.1347 -0.2660 0.1347 -0.1145 -0.1380 -0.1246 0.1448 -0.1717 0.1684 0.3401 0.1818 0.1515 0.1515 0.1785 -0.2559 0.1582 -0.1852 0.1414 0.1852 -0.1279 -0.2088 -0.1212 -0.1582 0.2054 0.1886 -0.1414 0.1414 -0.2020 0.1212 -0.1785 -0.1111 -0.2054 0.1380 -0.1178 0.1414 0.1852 0.2121 -0.1246 -0.2121 -0.2121 -0.1044 0.1919 -0.1448 0.1953 0.1953 -0.1886 0.1919 0.2593 -0.2626 -0.1448 -0.1549 0.2155 -0.1212 -0.1650 -0.0774 -0.1178 -0.2290 -0.1380 -0.1246 -0.1380 -0.2458 0.2121 -0.1380 0.1987 -0.1582 0.1212 0.2121 0.2593 -0.1178 0.1145 -0.0976 -0.3569 0.1919 -0.2189 0.1852 -0.1178 -0.1582 -0.2155 -0.2896 0.1414 -0.1987 -0.1515 0.1818 0.1852 -0.2694 0.1212 0.1684 -0.2256 -0.1818 -0.2391 0.2761 -0.1751 -0.1414 -0.3468 0.1717 0.2155 -0.1111 0.1582 -0.2929 0.1582 -0.1044 0.1953 0.2795 0.2290 -0.1751 -0.1279 -0.2222 -0.0943 0.1246 -0.1448 0.1650 -0.1549 0.1515 -0.2357 0.0976 0.1010 0.1515 0.2121 -0.2559 0.1616 -0.2088 -0.2559 -0.1515 0.1414 -0.1414 0.2155 -0.1044 0.1481 -0.0842 -0.2054 -0.2256 0.1751 -0.1010 0.2458 0.1650 0.1347 0.1785 0.2357 -0.2862 0.2020 -0.1481 0.0808 0.2492 0.1044 -0.2256 -0.1684 -0.2660 -0.1279 -0.1953 0.1852 -0.1178 -0.2222 0.2054 -0.1717 -0.1313 0.1212 0.2088 0.1111 -0.1145 0.1279 -0.1212 -0.1549 0.1481 0.1515 0.2121 0.3434 0.1481 0.2155 -0.3064 -0.0976 0.1751 0.1582 0.1785 -0.1279 -0.1448 0.2323 0.2155 0.2189 0.0976 0.2088 -0.1178 -0.1313 -0.1582 0.1448 0.1481 0.2391 0.1347 0.2896 0.1886 -0.2189 -0.1549 -0.1515 0.1919 0.2492 -0.2121 -0.1515 -0.2222 0.1650 0.1785 0.1717 -0.1852 -0.2761 0.1987 0.1448 0.1818 -0.2660 0.3502 -0.1515 -0.1010 0.2559 -0.2694 0.2121 -0.1684 0.2088 0.2323 -0.1044 0.1044 -0.2020 0.1953 -0.1178 -0.2088 0.1515 -0.0943 0.1650 -0.2727 -0.2929 0.2088 -0.1515 0.2290 0.1886 0.2290 0.1448 -0.2088 0.2323 0.1414 0.1145 -0.1313 0.2626 -0.1717 0.1684 -0.1616 0.2357 0.2761 -0.2020 -0.1044 -0.1246 -0.1481 -0.1549 -0.1313 0.1886 0.2088 -0.1212 -0.1650 -0.1650 0.1010 -0.2424 -0.2828 0.2155 0.1818 0.1111 0.1414 -0.1212 -0.3502 0.1616 0.1481 -0.2054 0.1717 -0.2121 0.1077 -0.1279 0.3401 -0.1987 -0.1919 0.2862 -0.1785 0.1077 -0.2256 0.1650 0.2155 0.3030 -0.1886 -0.1212 0.0976 -0.1886 -0.1919 0.1178 0.2559 0.2222 -0.1818 -0.1481 0.1818 0.1448 -0.1212 0.1987 0.1886 0.3064 0.2492 -0.1279 -0.2256 -0.1582 -0.2088 0.1785 -0.1010 -0.1414 0.1246 0.1886 0.1616 -0.1818 -0.1582 -0.1987 0.1919 -0.1010 0.1582 0.1380 0.2391 -0.1582 0.2222 0.1684 -0.2020 -0.1515 0.1684 0.1582 0.2121 -0.2458 -0.2458 0.2626 -0.1549 -0.1684 -0.1111 -0.1953 0.2121 -0.1448 -0.2290 -0.1549 0.1414 -0.1717 0.0909 0.0943 0.2189 0.1616 0.1953 0.2357 0.2795 0.1818 0.1347 -0.1313 -0.1919 0.1684 0.1077 0.1650 0.3468 -0.2054 0.2997 0.0976 0.1212 -0.1279 -0.2189 0.1515 0.1515 0.2054 -0.1919 -0.3704 0.1818 0.1044 -0.1684 0.1818 0.1347 0.2323 -0.1515 -0.2222 -0.2323 -0.2559 0.1886 0.1549 -0.1616 -0.3636 -0.1818 0.1953 0.2525 0.1684 0.1717 0.1313 0.1650 -0.0707 -0.2290 -0.2458 -0.1448 0.1616" HIT_INDICES="3 5 14 20 25 37 48 52 57 59 60 61 68 73 74 75 76 91 92 94 97 105 108 109 116 117 118" ES_PROFILE="0.0067 0.0337 -0.0101 -0.0236 -0.0269 -0.1010 -0.1650 -0.1582 -0.1616 -0.1347 -0.0976 -0.0606 -0.0842 -0.0875 -0.0505 -0.0135 0.0236 -0.0808 -0.0438 -0.0168 0.0000 -0.0337 -0.0168 0.0202 -0.0034 0.0337 0.0707" RANK_AT_ES="47.0000" RANK_SCORE_AT_ES="2.0000"/>
  <DTG RANKED_LIST="SexDevelopmentGenesPRL_remapped.rnk" TEMPLATE="na_as_pre_ranked" GENESET="gene_sets.gmt#GOBP_PROSTATE_GLAND_DEVELOPMENT" ES="-0.2914" NES="-1.1093" NP="0.3301" FDR="0.7575" FWER="1.0000" CHIP="ftp.broadinstitute.org://pub/gsea/annotations_versioned/Human_Gene_Symbol_with_Remapping_MSigDB.v7.5.1.chip" RND_ES="0.2414 0.2259 0.3155 0.2431 -0.3345 -0.3310 -0.4448 -0.2293 0.1724 0.2586 -0.2414 0.2879 0.4345 -0.3017 -0.2603 -0.1672 0.2259 0.3603 -0.3086 -0.3397 -0.2776 -0.2172 0.2017 0.1724 0.4345 0.3534 0.2155 -0.1362 -0.1914 -0.2069 -0.3138 0.2966 -0.2190 -0.2483 -0.2086 0.2259 -0.2155 0.2241 -0.2052 0.2466 0.2655 0.2276 -0.3862 0.1897 0.4586 -0.2500 -0.2517 -0.1724 0.2534 0.3655 0.2103 -0.3224 0.3810 -0.2707 -0.4897 0.3155 0.1500 -0.2052 0.3121 0.3052 -0.1879 -0.2017 0.3086 -0.2241 0.2586 -0.3310 -0.3948 -0.2741 0.2259 0.3345 -0.2845 -0.1517 0.1914 0.2190 -0.2052 0.3224 -0.1379 -0.2155 0.2586 0.3190 0.2707 -0.3052 0.1759 0.1448 -0.3138 0.3690 -0.2172 0.2069 -0.2845 -0.2310 -0.2224 0.2345 -0.3500 -0.2414 -0.1638 0.2000 0.3328 -0.2586 0.3052 0.1845 0.5190 -0.1431 0.3983 0.1293 0.3138 -0.2103 -0.1534 0.2121 0.3379 -0.3517 -0.1741 0.1345 0.3534 0.2310 0.2793 0.2276 -0.2259 0.1621 0.3000 0.1621 0.1569 0.3483 0.2155 0.3241 0.2914 -0.1569 -0.2724 0.2931 0.4466 0.3310 0.1897 0.2655 -0.4897 -0.3414 -0.2431 0.1552 0.3948 -0.2103 -0.1776 -0.3172 0.3121 -0.5190 -0.3207 -0.1879 -0.3172 -0.3724 0.2776 0.1534 -0.3569 -0.2190 -0.3017 -0.2276 -0.3034 0.2879 0.2190 0.3741 0.3224 0.2069 0.4190 0.2862 0.1707 0.1655 0.2534 0.1414 0.2293 -0.1897 0.4552 -0.2655 0.2328 -0.1741 -0.2793 0.3862 0.2603 0.1224 0.1724 0.2672 -0.1603 0.2138 0.4776 -0.1983 -0.3328 0.3552 0.2534 -0.2224 0.2586 0.1879 0.3534 0.3914 -0.2483 -0.2655 -0.2862 0.2517 0.2397 -0.2345 0.2414 0.2500 -0.2828 -0.2586 -0.2569 -0.2776 0.3983 0.2190 -0.3586 -0.2914 -0.1931 0.3603 0.3724 0.2672 -0.1931 0.1552 0.1569 0.2069 -0.2069 -0.2224 -0.2017 -0.3672 0.1707 0.1879 -0.1862 -0.1879 -0.1724 -0.2052 -0.1328 0.1759 -0.3879 0.2034 -0.2672 -0.3741 0.4897 -0.3103 -0.2793 -0.2362 0.2034 -0.2138 0.2362 -0.2414 -0.1724 -0.3638 -0.3017 0.1724 0.2362 -0.2448 -0.3017 -0.1879 -0.2017 -0.2862 0.2379 -0.1810 0.2966 -0.3690 -0.2138 0.2724 0.3552 0.1793 0.2759 -0.2466 0.3586 -0.2276 0.2414 0.1914 0.1466 -0.2759 -0.3845 -0.2086 -0.1931 -0.2466 0.4052 0.2414 0.2017 -0.2983 -0.4241 -0.2707 0.2241 0.2793 -0.3483 -0.3293 -0.1759 0.3621 0.1586 0.2466 0.2759 -0.3345 -0.3224 0.2362 -0.2793 0.1914 -0.2052 -0.1931 -0.2483 0.3793 0.2931 -0.3155 0.3638 -0.1983 -0.3052 -0.3379 0.4310 0.2121 -0.2034 0.2310 -0.2983 0.3690 0.1621 -0.3086 0.1776 -0.1190 0.3448 0.2569 0.2500 0.4207 0.2500 0.2431 0.3069 0.3190 -0.2241 -0.3276 -0.2534 0.2241 -0.1914 0.3017 0.1810 0.2241 -0.2138 -0.2879 -0.3259 0.1328 0.3672 -0.1966 0.2948 -0.3466 -0.3241 0.1966 -0.3586 -0.2310 0.3810 -0.1862 -0.3690 0.1759 -0.2259 -0.1707 0.2448 0.2603 -0.2483 0.2241 -0.2569 0.2017 -0.3776 0.2879 -0.2707 -0.1621 0.3276 -0.4155 -0.2190 -0.2621 0.3000 0.2414 0.1793 0.1897 0.3103 -0.1569 -0.1724 -0.3690 0.2276 -0.1793 0.3517 0.2862 0.2207 -0.1983 -0.3603 0.2724 0.2724 0.1759 -0.2879 -0.1172 0.3103 0.4810 -0.3534 -0.2621 0.1845 0.1569 -0.2155 0.2310 0.2534 0.2414 0.3828 -0.1845 0.3052 0.2190 -0.3086 0.2172 -0.2086 -0.2707 -0.2414 -0.2172 0.2190 0.3310 0.1707 -0.2966 0.3741 0.2397 -0.3621 0.2897 0.2845 -0.1310 0.3103 -0.1914 0.3103 0.1603 0.3586 0.2948 -0.3345 -0.1121 -0.1793 0.4672 0.2224 0.3345 0.1741 -0.1431 -0.1879 0.1379 0.2828 0.1914 -0.1983 -0.2776 -0.1845 -0.2793 -0.1414 -0.2931 -0.2793 -0.2690 -0.4224 -0.1845 -0.1879 0.2310 -0.1983 0.4897 0.3845 -0.2034 -0.3172 0.2776 -0.2879 -0.3241 -0.3534 -0.2638 -0.1845 0.2759 -0.2379 -0.3017 -0.1586 0.1810 -0.1483 0.4362 -0.2690 -0.2276 0.3448 0.3793 0.2845 -0.2793 -0.3241 -0.3224 -0.1931 0.2759 -0.1586 0.4362 0.3621 0.2638 -0.2500 -0.2345 -0.2224 -0.2069 -0.1828 -0.3138 0.2052 -0.2052 -0.1845 0.2052 -0.3569 0.3069 -0.2879 -0.4431 -0.2328 0.3448 -0.2948 -0.2707 -0.2431 0.2517 0.2448 -0.3328 -0.1810 -0.2707 0.1552 0.3552 -0.2328 0.3810 0.2879 -0.2586 -0.2707 -0.1655 0.3362 -0.1586 -0.3138 -0.3293 -0.2052 -0.3466 -0.2741 -0.2931 -0.4121 0.3052 -0.1707 -0.1966 0.2397 0.4845 -0.4155 0.2103 -0.3793 -0.1414 -0.1862 0.2190 -0.2483 -0.3655 -0.2293 -0.1707 0.1500 -0.1224 0.1948 0.2052 -0.3103 0.2241 0.2621 0.2379 0.1621 0.1552 -0.1966 -0.2172 0.1655 0.2466 0.3103 0.2569 0.2414 0.2966 0.1879 0.3914 0.2759 0.4690 0.2793 -0.2690 -0.3397 -0.2103 0.3121 0.4069 -0.2983 -0.3345 0.4414 0.2293 -0.2207 -0.2466 0.2776 0.2103 -0.1379 0.4069 -0.2190 0.4897 0.1759 0.2931 0.5190 -0.4345 -0.2776 -0.2103 -0.1552 -0.3052 -0.4431 0.2897 -0.2052 0.2569 0.1810 -0.2328 0.2500 -0.1759 0.2328 0.3810 0.2845 0.2776 -0.1741 0.2500 0.1448 0.3534 -0.2310 -0.3569 -0.2483 0.3983 -0.1845 0.2690 0.1672 -0.3534 -0.2224 0.2103 -0.1500 -0.2293 0.2948 -0.2966 -0.3034 0.4569 0.2276 -0.3517 0.3052 -0.2241 0.1724 0.2845 0.1672 0.1707 0.1879 -0.2845 0.2517 -0.2224 0.2362 -0.2397 0.5103 -0.1500 0.2052 0.1983 -0.2293 0.2172 0.3362 -0.2931 0.2741 -0.1931 -0.4172 0.1759 -0.3224 0.2172 -0.2103 -0.2414 -0.3103 -0.4466 0.3483 0.3328 -0.3138 0.2190 0.4345 0.3293 -0.1793 -0.3638 0.1172 0.2241 0.1931 -0.3586 0.1862 -0.3414 0.1828 -0.5345 0.2431 0.2672 0.1845 -0.3414 0.1517 -0.1897 0.3310 0.2103 0.3328 0.2983 -0.3690 -0.1655 -0.2845 0.3862 -0.4328 -0.2931 -0.2155 0.1362 -0.3138 0.4155 -0.2466 -0.2759 -0.2431 -0.1828 -0.3000 0.1931 -0.2362 -0.2241 0.3966 0.2931 -0.1983 -0.1914 0.4155 0.3534 0.2983 -0.3500 -0.2362 -0.1638 -0.2845 -0.2345 -0.1500 0.1862 0.2069 0.4672 0.3259 0.1741 -0.1328 0.4293 -0.3983 0.1948 -0.2845 -0.4379 -0.2190 0.2052 -0.2379 -0.1845 0.2069 0.4983 0.2638 0.2397 -0.2448 0.2241 0.3172 0.3397 0.3138 -0.2310 0.2655 0.3621 0.3362 0.4276 0.1759 -0.4552 0.1586 0.3276 -0.2845 -0.2948 -0.4845 -0.3293 -0.2569 -0.1276 -0.2345 -0.1466 -0.6069 -0.1793 -0.1569 -0.3431 -0.2897 -0.2379 -0.1931 0.3190 -0.1724 0.2603 -0.1862 -0.2759 0.2207 -0.3638 -0.2983 0.1259 -0.3345 -0.1828 -0.2241 -0.2190 -0.5259 0.2466 0.3121 -0.1638 -0.3172 0.2241 -0.3190 0.1983 0.2155 -0.2155 0.2793 0.4466 0.1621 0.2448 -0.2483 0.3017 -0.5362 0.2879 0.3362 -0.1672 -0.1810 0.3293 -0.4241 0.3207 0.4052 -0.2552 -0.2328 -0.2672 -0.3069 -0.3483 0.2224 0.1638 -0.2379 0.1534 0.2069 -0.2276 0.1845 0.3224 0.2845 0.2207 0.3034 -0.2069 0.3569 -0.3500 -0.2310 0.2259 -0.1534 -0.2672 0.3069 0.2397 -0.1741 0.4103 0.3310 -0.2397 0.3362 -0.3345 0.2017 0.2966 -0.2155 -0.2879 -0.2776 -0.3293 0.3086 -0.4121 -0.2448 -0.1845 0.1776 0.1914 0.2138 0.2259 0.4241 0.3845 -0.1776 0.3276 -0.2448 -0.2000 -0.2414 -0.3345 0.1638 -0.2793 -0.2155 -0.1569 0.2103 -0.3448 -0.2362 -0.1586 -0.1207 0.2017 0.1966 -0.4276 -0.3862 0.3483 -0.2069 0.2397 -0.2138 0.2310 0.2483 -0.2638 0.1983 -0.2000 -0.4293 0.2534 -0.1879 -0.2345 -0.2603 -0.4138 0.1828 0.2103 0.3293 0.2310 0.2586 0.3534 0.1897 -0.4690 -0.3121 -0.1879 0.3052 -0.1914 0.2379 -0.2155 -0.3103 -0.2190 -0.2517 0.2328 0.2241 -0.3483 -0.3224 -0.2155 0.2759 -0.1931 -0.3845 -0.3569 0.1621 -0.3810 -0.2310 -0.2379 -0.2966 0.2879 -0.1741 0.2707 -0.1552 0.5069 0.2052 0.2483 -0.2586 0.3414 -0.2190 0.2793 -0.3034 -0.2534 -0.2448 0.2310 0.2431 -0.2759 0.1741 -0.2069 0.1810 -0.2672 -0.1776 0.1379 0.2276 0.1793 0.2172 -0.3259 0.1966 -0.2086 -0.2879 -0.2397 0.3534 -0.3448 -0.1931 -0.3862 0.2017 0.2069 0.3000 -0.3086 -0.1241 0.2586 -0.3603 -0.3362 0.1603 -0.1966 -0.2310 0.3500 -0.2569 -0.3190 -0.1879 0.2190 0.1138 -0.3103 -0.2345 -0.3190 -0.2172 0.2172 0.3103 -0.2586 -0.2448 0.2638 -0.1534 -0.2724 0.2931 -0.3379 0.4569 0.1897 -0.1431 -0.3500 0.5207 0.3017 0.2172 0.2621 0.4121 -0.2879 0.2500 -0.2759 0.2810 -0.2793 -0.1966 0.2621 0.1379 -0.1638 0.2362 -0.3052 -0.3845 -0.2586 0.2552 -0.3500 -0.2241 0.3362 -0.4586 -0.2345 -0.2000 0.3207 0.2707 -0.4172 0.1931 0.2690 -0.2103 -0.3655 -0.3569 0.3138 0.3500 -0.2466 0.3052 -0.2362 -0.2431 0.2069 0.1810 0.2052" HIT_INDICES="1 41 59 60 61 63 81 104 115 116" ES_PROFILE="0.0914 -0.1448 -0.1914 -0.0914 0.0086 0.1000 0.0534 -0.0362 -0.0224 0.0776" RANK_AT_ES="58.0000" RANK_SCORE_AT_ES="0.9600"/>
  <DTG RANKED_LIST="SexDevelopmentGenesPRL_remapped.rnk" TEMPLATE="na_as_pre_ranked" GENESET="gene_sets.gmt#HP_SPINA_BIFIDA" ES="-0.3034" NES="-1.1079" NP="0.2978" FDR="0.7574" FWER="1.0000" CHIP="ftp.broadinstitute.org://pub/gsea/annotations_versioned/Human_Gene_Symbol_with_Remapping_MSigDB.v7.5.1.chip" RND_ES="0.3517 -0.2172 -0.3052 -0.3466 0.3793 -0.6069 0.4069 -0.2776 -0.2190 -0.4500 0.2224 -0.2672 -0.2724 0.2517 -0.2172 -0.2103 0.4259 0.3224 0.2138 0.3793 -0.3690 0.3638 0.2052 -0.2207 0.2586 0.3259 0.1897 0.1862 -0.2810 0.2276 -0.2224 -0.2793 0.2793 0.2276 -0.3983 -0.2190 -0.2845 0.3586 0.2793 -0.5466 -0.3224 -0.2759 0.3190 0.3500 -0.2897 0.3500 0.1845 0.2069 -0.2224 0.1552 -0.2414 -0.2155 -0.1397 -0.3138 -0.5379 0.2017 0.4776 0.3879 0.1483 -0.2828 0.3914 -0.1345 0.2552 0.1931 -0.2776 -0.3776 -0.1638 -0.2586 0.2741 0.3190 0.2759 0.3966 -0.1672 -0.2362 -0.2190 0.2069 -0.1448 0.1845 0.2414 0.3534 0.1983 -0.2293 -0.3690 -0.4379 -0.2379 0.2293 -0.3052 0.2379 -0.2603 0.3034 -0.2655 -0.3310 0.4052 0.2345 -0.3259 -0.2586 -0.2552 -0.2879 -0.2466 0.2241 0.2224 0.1241 -0.3000 -0.1759 -0.3879 0.2138 0.2500 0.4621 0.3414 -0.2310 0.1914 -0.2345 -0.1500 0.2293 0.3138 0.4190 -0.3241 -0.2103 -0.3207 0.3224 -0.2069 -0.5241 -0.3966 0.2121 0.1621 -0.3207 -0.1845 -0.2103 0.2517 -0.2138 -0.2379 0.2155 0.1241 0.2000 -0.2690 -0.2621 0.2293 -0.1793 -0.2276 0.1724 0.3828 -0.2345 -0.2655 0.2931 -0.2707 0.1828 0.1500 -0.2138 0.4138 0.3724 -0.2983 -0.1534 0.3879 0.2293 0.3224 0.3138 0.2655 0.3914 0.1638 0.1793 0.2379 0.3052 0.2983 -0.2362 -0.1552 -0.4879 0.2190 0.2621 -0.2534 0.2276 0.3690 -0.3431 -0.2241 -0.2017 0.2241 0.2310 -0.4362 0.1931 -0.1914 -0.3017 0.2500 0.2276 -0.2414 -0.2862 0.2931 -0.4138 0.3483 -0.4466 0.2466 0.2293 -0.1759 -0.4000 0.3259 -0.2052 0.2241 -0.2845 -0.1741 -0.2517 -0.4241 -0.2241 -0.2776 -0.2897 -0.3138 -0.1759 -0.2328 -0.2638 -0.1845 0.2138 -0.2707 0.2310 -0.3466 -0.3172 0.4897 0.2517 0.2414 0.2776 -0.5034 0.2103 -0.1586 -0.3534 0.2172 0.2241 -0.2310 -0.2431 -0.2448 0.4224 -0.2224 -0.3948 -0.2397 0.2879 0.1914 -0.1724 -0.1621 0.2759 -0.2397 -0.2655 0.2655 0.2500 0.3431 0.3293 -0.3914 -0.2655 0.2983 -0.3603 -0.4121 -0.2466 -0.1517 -0.2448 -0.2897 -0.1466 -0.1983 0.4034 0.3379 -0.6552 0.2362 0.2121 -0.3345 -0.3931 -0.1224 -0.1621 -0.3879 0.2362 -0.2810 0.1845 -0.2310 0.1741 0.2259 0.2534 -0.1759 0.3707 -0.1793 -0.5155 0.5000 0.2621 -0.2672 0.1552 -0.2500 0.2845 -0.1690 0.3534 -0.3241 -0.4121 0.2534 -0.2259 -0.1948 -0.2931 0.1362 -0.2414 -0.4397 0.2328 -0.2707 -0.1897 -0.2586 0.1810 -0.4017 -0.2086 0.2879 0.3224 0.2448 -0.2948 -0.2707 -0.1724 0.3052 0.1897 -0.1379 0.1931 0.1862 0.1414 -0.1966 0.1345 0.3828 0.2483 -0.2155 -0.3948 -0.3724 0.3724 0.2172 0.2552 -0.3017 -0.2259 0.3724 -0.2621 0.1793 -0.2052 0.3466 -0.2810 -0.2276 0.2741 -0.3052 -0.2172 0.3793 0.2034 0.2586 -0.2655 -0.1966 -0.3621 0.3103 -0.2155 0.3569 0.1707 0.2500 -0.1948 -0.3086 -0.3017 -0.3190 0.3052 -0.2034 -0.3879 -0.2155 -0.3293 0.3293 -0.2586 0.2155 -0.2759 -0.1914 0.3241 0.3172 -0.3914 -0.4052 -0.4759 -0.2621 -0.3552 0.2328 -0.3293 0.2276 0.2638 0.2707 0.2310 -0.3224 -0.4138 0.2672 -0.1534 -0.1793 -0.3103 0.1155 -0.3052 -0.2586 0.2448 -0.3655 -0.4138 -0.2500 0.2931 0.2759 -0.1690 0.3483 0.1638 -0.1569 0.4862 -0.2500 0.3431 -0.2121 -0.1672 0.2586 -0.4224 0.1793 0.2569 0.2707 0.1638 0.4069 -0.2483 -0.1724 -0.2000 -0.3293 0.1879 0.3466 0.1638 0.2793 0.2483 0.2362 0.1362 -0.2052 0.2069 -0.2052 -0.2190 0.2672 0.1793 -0.1845 0.2448 -0.2552 -0.2414 -0.1483 -0.2569 -0.1759 -0.2000 -0.1966 0.3138 0.3103 0.3621 0.1448 0.2345 -0.2741 -0.1983 0.3000 -0.1897 0.2241 0.2345 -0.2379 -0.1586 0.3759 0.2000 -0.1741 -0.1845 0.2483 0.3845 -0.4017 0.2534 -0.3569 0.3534 -0.4379 0.1914 0.1966 0.2914 0.3690 -0.2190 0.2638 0.4690 0.1362 -0.1724 -0.2534 0.1966 -0.2448 -0.3500 0.2500 -0.3638 -0.2672 -0.2069 0.2879 0.2000 0.2845 -0.2569 -0.3328 -0.3707 0.2224 -0.2207 0.1534 0.2948 -0.2224 0.3914 0.5034 0.2224 0.2155 -0.2328 0.2276 0.3431 -0.3621 -0.2948 -0.3086 -0.1724 -0.2534 -0.1966 0.3569 0.1966 0.2966 -0.2224 -0.2586 -0.2207 0.2586 -0.2345 0.3052 0.3345 -0.4586 -0.2293 0.2379 0.2328 0.2293 -0.2466 0.2397 -0.1569 -0.2517 0.2017 -0.2879 -0.3138 -0.2069 0.2741 -0.2569 -0.2190 -0.2138 -0.2586 -0.2862 0.2586 0.2431 -0.2500 -0.1603 -0.1983 -0.2328 -0.2086 -0.1569 0.1810 -0.2172 0.3276 -0.4552 -0.2638 0.3655 0.1810 -0.3603 -0.3897 -0.2241 0.3621 0.1621 -0.3034 0.3741 0.2966 0.2379 -0.1931 -0.2448 -0.3259 0.1948 0.2414 -0.2017 -0.3759 0.3379 -0.2414 0.3293 -0.1741 -0.2121 -0.1466 -0.3431 0.5017 -0.2879 0.1931 0.2431 0.2621 -0.2759 0.3793 0.3052 -0.1707 0.3397 0.2603 0.3483 -0.3293 -0.2000 0.2138 0.2224 -0.1845 0.1500 0.5259 0.3517 -0.3017 0.3379 0.2328 0.3276 -0.3741 -0.2448 0.1828 -0.3690 -0.3362 -0.3914 0.3103 0.1759 -0.1707 0.3155 0.3224 0.2293 0.4397 0.2224 -0.2793 0.3534 0.2138 -0.2948 0.1586 0.2155 -0.2448 0.3948 0.3190 0.4328 -0.3448 0.5207 0.4466 -0.3793 -0.3017 -0.3190 0.2155 0.2500 0.1931 0.3345 -0.3483 -0.1931 -0.2241 -0.3259 -0.2500 -0.5379 0.2897 0.2069 -0.3224 0.5845 -0.1759 -0.4345 0.2948 0.2707 0.2310 -0.2017 -0.2621 -0.2155 0.2707 -0.3034 -0.3155 -0.3241 -0.4672 -0.3569 -0.4293 0.2500 -0.1983 0.2103 0.4931 -0.2103 -0.2397 0.2793 0.2690 -0.2052 0.2345 -0.4086 -0.2603 0.2276 0.1810 -0.2345 0.2569 0.1897 0.1431 -0.3845 -0.3207 0.3328 0.4172 0.2966 -0.2069 0.3397 0.3966 0.2362 -0.2414 0.2483 0.2483 -0.3466 -0.3534 -0.3638 0.2397 -0.3397 -0.2931 -0.1293 0.3690 -0.3328 -0.3190 0.3914 0.1569 -0.2897 0.3190 0.1603 -0.3345 0.2741 0.2103 0.1879 -0.2276 0.2000 0.2672 -0.2276 -0.1914 -0.3586 -0.2983 0.2966 0.2534 -0.2586 -0.2483 -0.1310 -0.2362 -0.2103 0.3052 -0.3483 -0.2655 -0.3810 0.2931 0.3138 0.1621 0.1793 0.3103 0.2034 0.3017 0.5259 0.1483 0.3828 -0.3086 -0.2724 -0.3328 0.3052 -0.2172 -0.2500 0.1483 -0.2793 -0.2534 -0.2448 -0.2828 0.3724 -0.2707 0.2845 0.2810 0.1966 -0.2845 -0.4155 -0.2534 -0.3224 0.1759 -0.3397 -0.2017 -0.2534 0.4293 0.2138 -0.2000 0.4466 0.4741 0.1966 0.1741 -0.3897 0.2690 0.2362 0.2638 -0.2362 -0.6121 -0.2190 0.2138 -0.2586 0.3397 0.2207 0.2828 0.2328 0.4086 0.2569 -0.3879 -0.2517 -0.3362 -0.1931 0.3155 -0.2966 0.2966 -0.1621 -0.2017 -0.1983 0.2586 -0.2414 0.2931 -0.2759 0.3431 0.1741 0.1707 -0.2517 0.3069 0.4379 -0.2655 -0.3172 -0.2172 -0.1845 -0.4603 0.2259 -0.2672 -0.2138 -0.2707 -0.2879 0.2862 0.1793 -0.2000 0.2103 -0.3259 -0.2345 -0.2879 0.2121 0.2397 -0.1845 -0.1466 -0.1983 0.2276 0.1931 -0.2052 -0.2638 -0.2586 0.2983 -0.3310 0.2103 -0.1879 0.2155 -0.2741 -0.1948 0.1810 0.2276 0.1983 0.4034 -0.2931 0.3431 0.2034 -0.1810 -0.3034 0.2862 0.4172 0.2086 0.2810 -0.2259 0.1810 0.1655 -0.2983 -0.3310 -0.2362 0.2241 0.2448 0.2414 0.2759 0.1672 0.3241 -0.4983 0.2397 0.2534 -0.2828 -0.2155 0.2190 -0.1879 -0.3862 0.2448 0.4379 0.2569 0.2776 -0.2741 -0.3328 0.4000 -0.5879 0.2345 -0.3362 0.1586 0.2328 0.4172 0.1466 -0.1638 -0.1362 -0.1966 -0.1948 -0.4103 -0.4638 -0.2155 0.5517 -0.2500 0.1793 0.2586 -0.2966 -0.2155 0.2103 0.1983 0.1845 -0.1879 -0.2345 0.3724 0.2310 -0.3293 -0.2190 0.2293 -0.2466 -0.5103 0.3448 -0.2759 -0.3138 0.2397 0.2276 0.2793 0.3707 0.1603 -0.2276 -0.2534 0.2483 0.2966 -0.3914 0.2448 0.1897 0.3828 0.3138 0.2500 -0.2190 0.2707 0.1983 0.2603 -0.2931 0.2724 -0.3207 0.3983 0.4828 -0.2983 0.3793 0.2103 -0.2586 0.2552 0.2310 0.2414 -0.1931 0.2172 -0.2879 0.3276 0.2069 -0.1569 -0.2948 0.1328 0.2672 -0.3224 0.1948 0.1586 -0.2034 0.2034 0.2086 0.2310 0.1569 -0.2983 -0.1966 0.1966 0.2931 -0.2828 -0.1724 -0.2414 -0.2190 0.1672 0.3190 0.2414 -0.4586 -0.1621 0.1138 -0.3241 0.3672 0.3707 -0.1655 -0.1672 -0.2362 0.2190 0.1931 -0.2086 0.1879 0.2052 -0.3603 0.3224 0.2414 0.3638 -0.2810 -0.2000 0.2897 -0.2879 0.2397 0.3431 0.2828 0.1983 -0.3655 0.3948 -0.2862 0.2586 0.2138 0.1793 -0.4603 -0.2155 -0.2724 -0.2397 -0.2672 0.3086 -0.1879 -0.2483 0.1897 -0.3621 0.2172 0.2759 -0.1931 -0.2241 -0.3155 -0.2328 -0.3897" HIT_INDICES="3 20 39 73 74 94 96 104 117 118" ES_PROFILE="0.0741 0.0362 -0.0190 -0.2034 -0.1034 -0.1672 -0.0759 -0.0362 -0.0397 0.0603" RANK_AT_ES="72.0000" RANK_SCORE_AT_ES="0.1000"/>
  <DTG RANKED_LIST="SexDevelopmentGenesPRL_remapped.rnk" TEMPLATE="na_as_pre_ranked" GENESET="gene_sets.gmt#GOBP_TUBE_MORPHOGENESIS" ES="-0.2020" NES="-1.1067" NP="0.3239" FDR="0.7570" FWER="1.0000" CHIP="ftp.broadinstitute.org://pub/gsea/annotations_versioned/Human_Gene_Symbol_with_Remapping_MSigDB.v7.5.1.chip" RND_ES="0.1869 0.2519 0.2139 0.1822 0.2543 -0.1366 0.1414 -0.2028 -0.1251 -0.2444 -0.1485 -0.2741 0.2158 0.1517 0.2214 -0.1683 0.2428 -0.2547 0.1568 0.1358 0.2646 -0.1434 0.1434 0.1869 0.0891 -0.1374 0.1861 -0.1758 -0.1644 0.3343 0.2416 0.1778 -0.1374 0.1188 0.2634 0.1418 0.1442 0.2475 0.1422 -0.2162 0.1838 -0.2127 -0.0958 0.1204 -0.1220 0.1438 -0.1430 0.2234 0.1814 -0.0974 0.1212 0.2313 -0.1442 -0.2550 -0.1188 0.1085 -0.1073 -0.2630 0.2863 -0.3240 -0.1172 -0.1865 0.2226 -0.1747 -0.1750 0.1509 -0.2333 0.1636 -0.1303 0.2321 -0.1133 -0.3156 0.1259 -0.1354 0.2547 -0.1640 -0.1925 0.2246 0.1545 0.1580 0.1232 0.1624 0.2475 -0.2158 -0.1081 -0.2150 -0.1418 -0.1758 0.1509 -0.1517 -0.2162 -0.1477 -0.2012 0.1632 0.2440 -0.0939 -0.1826 -0.1378 0.2051 0.2143 0.1865 -0.1624 0.1176 -0.1053 0.2412 -0.2032 0.1747 0.1671 0.1327 -0.2812 0.1521 -0.1263 -0.1180 -0.1481 0.1846 0.1430 -0.1525 0.1176 -0.2059 0.1723 -0.1168 -0.1770 -0.0954 -0.0958 -0.0947 0.2562 -0.1766 -0.3046 0.2242 -0.1453 0.1731 -0.1707 0.0891 0.1378 0.1743 -0.2242 0.2368 0.1636 -0.1418 0.2317 0.1350 0.1956 -0.0954 0.1715 -0.2741 0.1679 -0.1537 0.1513 -0.1319 0.2543 -0.1279 -0.0859 0.1220 0.1331 -0.1354 0.1287 -0.1089 0.3339 0.1727 -0.1255 0.1604 -0.2451 -0.2634 -0.1263 0.2139 -0.3354 0.1762 0.1838 0.1853 -0.1188 -0.1762 -0.2352 0.0681 0.0832 0.2721 -0.1929 0.2463 0.2333 -0.2131 -0.1972 -0.1354 0.1731 -0.1754 0.2455 -0.1758 0.3248 -0.2218 0.2444 -0.1453 -0.2119 0.2238 -0.2222 -0.2424 0.2851 -0.3164 0.2246 0.1941 -0.2055 0.1552 0.1343 0.1422 0.1180 -0.1552 -0.2523 -0.1057 0.1438 -0.2733 -0.1438 0.0915 -0.1525 0.2550 0.1743 0.1937 -0.1248 -0.1343 -0.2226 0.1212 -0.3133 0.1081 -0.1125 0.1584 -0.1453 0.1339 -0.1426 0.1450 0.1917 -0.1081 -0.1636 0.3541 -0.1168 -0.1220 -0.1545 -0.1568 -0.1584 -0.2226 -0.2036 -0.2709 0.1568 -0.2174 -0.2139 0.1822 0.1921 0.3438 0.1469 0.1311 -0.1624 -0.1362 0.1521 0.1430 -0.2250 0.1644 0.1168 0.0733 0.4432 -0.2420 -0.2020 0.2420 0.1735 -0.3137 0.1141 -0.1251 0.1949 0.1283 0.1343 0.2051 -0.1410 0.2642 -0.1129 -0.1271 -0.1125 0.2535 0.1802 -0.2028 -0.2356 0.3743 -0.1952 -0.1580 0.2412 -0.1521 -0.1339 -0.2950 -0.0927 -0.1529 0.2653 -0.1743 0.2158 0.1968 0.1212 0.0982 -0.2428 -0.2558 -0.1909 -0.1731 -0.2147 -0.2531 0.1374 -0.1339 -0.1945 0.1941 -0.2123 0.1834 0.1937 -0.2020 0.1259 0.1362 0.1782 -0.1469 0.1949 0.3331 0.1838 0.2226 -0.1838 0.2170 0.0816 0.1529 0.1018 -0.2234 -0.1679 0.1434 0.3430 -0.1834 0.2554 -0.1667 -0.2547 -0.2345 -0.1549 -0.1113 0.1521 0.1806 0.1517 0.1949 -0.2265 -0.1263 -0.1133 0.2352 0.1628 -0.2040 0.1826 0.1244 -0.1628 0.1857 0.2127 -0.1283 -0.1675 0.1105 0.1937 -0.1450 -0.1339 0.1679 -0.1964 0.1632 -0.1152 -0.2325 0.3038 0.1715 -0.2562 0.3145 0.4349 -0.2752 -0.1921 -0.2356 0.2143 -0.1133 0.2543 -0.1608 -0.2448 -0.1731 -0.1378 -0.1350 -0.1972 0.1279 -0.2558 -0.1263 -0.1303 -0.1612 0.1735 -0.1576 0.1834 -0.1750 0.1323 -0.3164 -0.2174 -0.2943 -0.2226 0.2519 -0.1521 0.2206 -0.1877 -0.2269 -0.1648 -0.1176 0.2238 0.1770 0.1774 0.2063 0.1465 -0.2210 -0.1545 0.2174 -0.1976 -0.2020 -0.2214 -0.1913 0.2341 0.2665 0.1850 0.1929 -0.2341 0.1877 0.1426 0.1949 0.2044 0.1976 0.1576 -0.2836 -0.1105 -0.2550 0.1208 0.2416 0.1350 -0.1758 -0.1659 0.3030 -0.1137 0.1446 0.2828 0.1077 0.1457 0.4428 0.2273 0.1410 -0.1739 -0.1956 -0.1877 0.1556 0.1529 0.1378 0.1945 -0.1735 -0.1485 -0.2048 0.1347 -0.1050 0.1323 0.1505 0.1758 -0.1659 -0.2412 -0.1517 0.1085 0.1168 0.1861 -0.1311 0.2515 0.1659 -0.1651 0.2448 0.1945 -0.1453 -0.1655 0.1469 -0.2863 -0.2111 -0.1952 -0.1580 -0.2840 0.0966 0.2261 0.2519 0.0958 -0.1533 0.1921 -0.1636 -0.1719 0.1160 0.1925 -0.1537 -0.1754 0.1873 -0.2226 0.0986 -0.1378 0.2214 0.2158 -0.1549 -0.1255 -0.1945 0.2115 -0.2253 -0.1406 -0.2657 -0.2840 -0.2119 -0.1244 -0.1564 -0.1707 0.1731 0.1315 -0.1010 0.3529 -0.1232 0.2828 0.1770 -0.1026 0.2606 0.1671 -0.1846 0.2943 0.1937 0.1343 -0.2131 0.1263 -0.1818 -0.1616 0.2127 0.1659 0.2269 -0.1877 0.1010 0.1065 -0.2356 -0.2333 0.2527 0.2622 -0.1758 -0.1469 -0.1461 0.2269 0.2246 0.1303 -0.1339 0.1529 0.2412 -0.2954 -0.1663 -0.2230 0.1719 -0.2036 0.1655 -0.1754 -0.1315 -0.1917 0.1366 0.1461 0.2253 -0.2554 0.1616 -0.2737 0.2016 -0.1172 -0.2812 -0.1267 0.1921 -0.2067 0.1881 -0.2016 0.1754 0.1541 0.1842 -0.1529 0.1481 -0.2246 -0.2554 0.2459 -0.1881 -0.1263 -0.1267 -0.3156 0.1632 -0.1200 0.0760 0.0693 0.3220 0.1675 0.1679 0.2012 0.1703 -0.1802 0.1457 -0.1414 0.1572 -0.1065 0.1608 -0.1877 -0.1715 -0.1311 -0.2051 0.1723 -0.2222 0.1549 0.1046 0.1180 0.1675 0.1042 0.1616 0.0931 0.1517 0.1727 0.2547 -0.1113 -0.1275 -0.1608 0.2448 -0.1149 -0.2044 -0.1750 0.1208 0.1715 0.1339 0.1180 0.2162 0.2032 -0.2752 0.1857 0.1549 -0.0962 -0.2162 0.1216 -0.1545 0.1473 0.1651 -0.1814 0.1671 0.1842 -0.1366 0.1826 -0.1731 -0.1941 -0.3663 -0.1624 0.1564 -0.1758 -0.3339 0.2048 0.3422 0.1089 0.2550 -0.1354 0.1469 -0.1434 -0.1204 -0.1426 0.2356 0.1517 -0.1287 0.1018 0.1747 -0.1972 -0.1418 -0.1846 -0.3525 -0.1358 0.1446 -0.1271 0.1374 0.2515 0.1529 -0.1739 0.2859 -0.1275 -0.1073 -0.1584 -0.1014 -0.1410 0.1366 -0.1188 0.2345 -0.1263 -0.2250 0.1743 -0.1616 -0.1941 -0.1228 -0.1739 0.1042 0.1073 -0.2752 -0.1450 -0.3339 -0.1509 -0.1259 -0.2166 0.0883 -0.2725 0.2226 0.1204 0.2222 0.1517 0.1347 -0.1949 0.1869 0.0950 -0.1663 0.1370 0.1568 0.1778 -0.1568 0.1236 -0.1362 0.1707 0.2368 0.0891 -0.1663 0.2626 0.1319 -0.1426 -0.1648 -0.1814 0.2467 0.2032 0.2234 -0.2523 0.1180 0.2412 -0.1517 -0.1469 0.2218 -0.2745 -0.1671 -0.1774 -0.2147 -0.1731 -0.2242 -0.2119 -0.2230 -0.1315 -0.1853 -0.2261 0.1568 0.1564 -0.1624 -0.2919 0.1707 0.1628 0.1715 -0.1941 0.2048 0.2848 0.1846 0.1644 -0.1834 -0.2178 -0.2741 -0.1204 -0.0915 -0.1675 -0.1331 -0.1980 -0.2416 0.2032 0.2044 -0.2040 -0.0867 0.1735 -0.1283 0.1022 -0.1513 0.1323 -0.0986 -0.2226 0.1861 0.1350 0.1830 -0.1350 0.0923 -0.1426 0.1521 0.2123 0.1267 -0.2150 -0.1362 -0.1644 -0.2170 0.1137 -0.2055 0.1758 0.2455 0.2737 0.1719 0.2352 0.1529 -0.2250 -0.2309 0.1509 0.2020 -0.1212 -0.3137 0.1644 0.1850 0.1188 0.1370 -0.2051 0.1386 0.1580 0.1446 0.1430 -0.1766 -0.1810 0.1774 0.1651 -0.2665 -0.2570 0.2313 -0.1525 -0.1354 -0.3552 0.2024 0.1485 0.1842 0.1620 0.1485 -0.1457 0.2071 -0.1921 0.2016 0.1331 0.1632 0.1663 -0.1461 -0.2749 -0.1311 0.1473 -0.2519 -0.1121 0.1160 0.1465 0.2840 0.1323 0.2337 -0.1857 -0.1263 0.1529 0.2273 -0.2150 -0.2622 0.0923 -0.1877 0.2131 -0.2345 0.1636 0.1707 0.1442 -0.1960 0.1212 0.1259 -0.1853 0.2352 0.1350 0.2261 -0.2139 -0.1937 0.1715 -0.2166 -0.1529 0.1556 0.1184 -0.4246 -0.1042 -0.1188 0.1925 -0.1410 -0.1164 0.1842 -0.1386 -0.2261 0.1853 0.2737 0.1434 0.3046 -0.2150 0.1921 0.2020 -0.2242 -0.1952 0.1477 0.1473 0.1319 -0.2737 0.3521 -0.1125 0.1533 -0.1311 0.3545 -0.3739 0.1806 -0.2048 0.2440 -0.2562 -0.1438 -0.1873 0.1311 0.2214 0.1830 0.1481 -0.2741 -0.1251 -0.1980 0.2059 -0.3042 0.2020 -0.1723 0.1438 -0.0966 -0.1846 0.1176 0.1450 0.1620 -0.1976 -0.1533 -0.1750 0.1469 -0.1739 0.1248 -0.2257 0.1315 0.1481 0.1552 -0.1263 -0.1770 -0.1255 0.1560 -0.2931 -0.1073 0.1477 -0.1568 0.1644 0.1679 0.1945 -0.1438 0.1335 0.2036 0.1758 0.2020 -0.1564 0.1913 0.1343 -0.2947 0.1877 0.2253 0.1739 -0.2012 -0.1410 -0.1572 -0.1236 -0.1925 -0.1362 0.1450 0.1105 -0.2737 0.1251 0.1949 -0.1945 0.2927 0.1259 -0.2352 -0.1707 0.1952 -0.1667 -0.0970 -0.1826 0.1366 0.3251 -0.2154 0.1766 0.1960 -0.3018 -0.1560 0.2044 -0.1869 -0.1216 0.1743 -0.1846 0.1457 -0.2036 0.1941 -0.1960 0.2218 0.2269 -0.1560 -0.1834 -0.2356 0.2103 -0.2253 -0.2812 -0.2226 0.2448 -0.1921 -0.1220 0.2020 0.2638 0.1774 0.1929 0.1370 -0.1806 -0.1909 -0.1525 0.1834 -0.1933 0.1564 0.1085" HIT_INDICES="1 3 15 24 31 33 34 51 59 60 61 63 66 82 88 96 100 104 105 106 111 112 114 115 116" ES_PROFILE="0.0301 0.0602 -0.0087 -0.0479 -0.0673 -0.0372 0.0028 -0.1156 -0.1450 -0.1050 -0.0650 -0.0349 -0.0147 -0.1232 -0.1327 -0.1620 -0.1517 -0.1414 -0.1014 -0.0614 -0.0610 -0.0210 0.0091 0.0491 0.0891" RANK_AT_ES="95.0000" RANK_SCORE_AT_ES="-0.8900"/>
  <DTG RANKED_LIST="SexDevelopmentGenesPRL_remapped.rnk" TEMPLATE="na_as_pre_ranked" GENESET="gene_sets.gmt#HP_ABNORMALITY_OF_THE_MIDFACE" ES="-0.1742" NES="-1.1065" NP="0.3295" FDR="0.7549" FWER="1.0000" CHIP="ftp.broadinstitute.org://pub/gsea/annotations_versioned/Human_Gene_Symbol_with_Remapping_MSigDB.v7.5.1.chip" RND_ES="0.1061 0.1477 0.1530 -0.1706 0.1432 -0.1123 0.0964 -0.1141 -0.2122 -0.0928 0.1919 0.2087 0.0707 -0.1485 0.1185 0.0920 -0.1618 0.1194 0.1715 -0.1388 -0.0813 0.2157 -0.2431 0.1556 0.1370 -0.2060 0.3103 0.1485 0.1167 0.3024 -0.1874 -0.1698 -0.1194 -0.1760 -0.1901 0.1388 -0.1468 0.1954 0.2060 0.1008 -0.0875 -0.1344 0.1388 -0.1503 -0.0946 0.1088 0.1211 -0.1547 0.1972 -0.1273 0.1397 0.1706 0.1132 0.1565 0.2458 0.1052 -0.2219 0.1070 -0.1273 0.1008 -0.1317 0.2078 -0.1468 -0.1229 0.2210 0.1264 0.0760 -0.1459 -0.2157 -0.1503 0.1768 0.2281 -0.0955 0.2829 -0.1494 0.1008 -0.1176 -0.1742 -0.1034 0.1494 0.0990 0.1574 0.1432 0.1105 0.2706 0.1344 0.1415 0.1273 0.1936 0.1141 -0.1176 -0.0769 0.1353 -0.3183 -0.1167 -0.0946 0.1857 -0.1821 -0.1211 0.1379 0.1556 0.2467 0.1194 -0.1362 0.2299 -0.1061 0.1317 -0.2113 0.1857 -0.1344 0.1547 -0.2308 -0.0946 0.1706 -0.1609 -0.1441 -0.1141 -0.1432 0.1441 0.1742 0.1264 -0.1777 0.1415 -0.1494 -0.1273 -0.1477 0.1804 0.1211 -0.1645 -0.1954 0.1645 -0.0866 0.1600 -0.1804 -0.1609 -0.1105 0.1848 0.0955 0.1760 -0.1565 -0.0875 -0.1600 0.1689 0.1751 0.1857 0.1158 -0.2538 0.1494 0.1273 -0.1883 0.2087 -0.1609 0.2025 0.1264 0.1698 -0.1362 0.1326 0.1857 -0.0981 0.1636 0.2538 -0.1839 0.1653 0.1211 -0.1662 0.1291 0.1300 0.1079 0.1096 -0.0787 -0.1538 0.2591 0.1105 -0.1477 0.1185 -0.2016 -0.2034 0.1388 0.1477 -0.1653 0.0734 0.1220 0.1981 0.0893 -0.1468 -0.1954 -0.1141 -0.0990 0.1636 0.1556 0.1238 -0.1645 0.1149 -0.1273 -0.1141 0.1574 -0.2219 -0.1282 -0.1415 0.1998 0.1238 0.2644 -0.1273 0.1468 0.2785 -0.1485 0.1857 -0.1671 -0.1397 0.1211 0.1592 -0.1821 0.1229 -0.2131 -0.1132 -0.1247 -0.1565 0.1892 -0.1096 -0.1600 -0.1556 0.2670 -0.2396 0.2175 0.2228 0.0955 0.1132 -0.0990 -0.1317 -0.1123 0.1344 0.1653 0.2069 -0.1070 0.1538 -0.1264 -0.1167 0.1273 0.1264 -0.1618 0.1866 -0.2069 0.1768 -0.1618 -0.2263 -0.1264 0.1645 -0.1786 0.1176 -0.1061 0.1689 0.2458 -0.1547 0.1830 -0.0937 -0.1406 -0.3952 -0.2060 -0.1441 -0.1273 -0.1379 0.1132 -0.1326 -0.0849 0.2467 0.1132 -0.1477 0.1211 -0.2166 -0.1963 0.2193 -0.1432 -0.2184 -0.0928 -0.1397 0.1238 -0.0999 -0.2971 -0.1079 0.1034 0.2210 -0.2113 0.1211 -0.2290 -0.1512 0.1600 0.1017 -0.1839 -0.1176 -0.1919 0.1070 -0.1751 -0.2290 -0.1441 0.2829 0.1892 -0.2723 -0.1026 -0.0752 0.1565 -0.1733 0.1512 0.0990 -0.1202 -0.2308 0.2334 -0.0822 -0.1388 0.1300 -0.2608 0.1512 -0.2149 -0.1229 0.1211 -0.2909 -0.2511 0.1344 0.1742 -0.1512 -0.1919 -0.1070 0.2582 0.2865 -0.1211 -0.1689 -0.0981 0.2140 -0.1830 0.2140 -0.0946 0.1388 0.1839 0.1353 0.1079 0.1247 0.1388 0.1751 -0.1485 -0.0875 0.2175 0.2856 -0.1017 -0.1052 -0.0707 0.2069 0.1485 -0.1804 -0.2538 0.1936 -0.0911 0.1715 0.0911 -0.1415 -0.1441 -0.2025 0.1503 0.1671 -0.2396 0.1627 0.1751 0.1751 -0.1645 -0.1344 -0.1636 0.2971 -0.1998 0.1211 -0.2246 -0.1963 0.1512 0.2025 0.2599 -0.1477 -0.1963 -0.1786 -0.2184 0.2202 -0.1821 -0.1079 0.2405 0.2485 -0.2016 0.1229 -0.1830 -0.2131 0.1795 0.2644 -0.1530 0.1512 0.1786 -0.3165 0.1910 -0.1786 0.1034 -0.1556 -0.2069 -0.2219 -0.2299 0.1070 0.1530 -0.2670 0.0955 -0.1079 -0.2679 -0.1945 0.1981 -0.1768 -0.0911 0.1494 -0.2440 0.1503 -0.1485 -0.1008 0.1052 0.2511 -0.1857 0.1202 -0.0981 0.0725 -0.1609 -0.0946 0.1211 -0.1238 -0.1645 0.1609 0.1370 -0.1821 0.2219 -0.1680 -0.1724 0.1883 -0.1583 0.0928 -0.1176 -0.1335 0.2343 -0.1229 -0.1335 0.1866 0.1300 -0.1141 -0.1583 0.2343 0.1945 -0.2237 0.1424 -0.1247 -0.3095 0.2025 0.1777 -0.1370 0.1441 0.1256 0.2016 -0.1927 -0.1742 0.1662 0.1556 -0.1450 -0.1300 -0.1291 0.1866 -0.1777 -0.1424 -0.2122 0.1503 0.1008 0.1468 -0.1981 -0.0981 0.1556 -0.2476 -0.1600 -0.0946 -0.0875 0.1415 0.3271 -0.1821 -0.1715 0.1344 -0.1530 -0.0893 0.1927 0.1326 0.1600 0.2599 0.2042 0.1167 0.1636 0.2272 -0.1070 0.1874 0.1300 0.1671 -0.1273 -0.1388 0.1645 0.1927 -0.1556 -0.1388 0.1998 -0.1565 -0.2272 -0.1892 0.1786 0.2042 -0.1556 0.0955 0.2378 -0.1194 0.1760 0.0840 -0.2414 -0.1821 0.0937 0.2078 0.3652 -0.1397 0.1167 0.1839 0.1105 -0.1503 -0.1397 -0.0990 0.1963 -0.1530 0.1653 0.1247 -0.1927 0.1424 0.1229 -0.1229 -0.1662 -0.1556 -0.1335 -0.1972 0.1070 0.1556 -0.1132 -0.1751 0.2219 0.1397 -0.1724 -0.0964 -0.1574 0.1600 -0.1388 0.2087 -0.1123 0.0964 -0.3015 0.2396 0.1512 -0.2334 -0.1733 -0.1813 0.1618 -0.0999 0.1264 -0.1998 -0.1636 0.1963 0.1424 0.0981 -0.1786 0.1936 -0.1777 0.1388 -0.3165 0.1839 0.1424 -0.2635 0.1627 -0.1583 0.2617 0.2166 -0.1344 -0.1008 -0.1070 0.0866 0.2838 -0.1680 -0.2653 0.1777 0.1282 0.1264 -0.2741 -0.1379 0.1742 -0.1706 -0.1777 -0.1229 0.1742 -0.1963 0.1680 0.1468 -0.0645 0.1229 0.1441 -0.0946 0.1830 0.1362 -0.1592 -0.1839 -0.1424 0.1503 0.2157 -0.0928 -0.2016 -0.1114 -0.1724 -0.1406 -0.1158 0.1530 -0.1309 0.1768 0.1353 0.1034 -0.0990 0.1733 0.1786 -0.1105 0.0849 -0.1972 -0.1468 0.0893 -0.2078 -0.1344 -0.1592 -0.1441 -0.1114 -0.2069 -0.2060 0.2184 -0.2776 -0.1715 -0.1485 -0.1211 -0.1441 0.1132 -0.1751 -0.0955 -0.1194 -0.1105 0.2776 -0.2113 0.3059 0.1176 -0.2069 0.2113 0.1477 -0.1477 -0.1565 -0.1353 0.1547 0.1088 -0.1477 0.1848 -0.1671 0.1494 -0.0946 0.1432 0.1653 0.1901 -0.0822 -0.1326 0.1309 0.1724 -0.1972 0.1114 -0.2025 0.1866 0.1291 0.1768 -0.1715 0.1671 0.1989 -0.0964 0.1547 0.2025 0.1724 -0.1512 -0.2255 0.1919 -0.0911 -0.1008 0.1724 -0.1742 -0.1981 -0.1733 0.1530 0.1848 0.0946 -0.1441 0.1733 0.1945 -0.1600 -0.1450 -0.1379 -0.1547 -0.1512 0.1998 -0.1963 0.1326 0.1706 0.2034 0.1335 -0.1185 -0.1954 -0.1291 -0.1565 0.1123 -0.1583 0.2343 0.1406 -0.1149 -0.0875 0.1132 0.1618 0.2175 -0.0955 -0.1777 0.1945 0.2202 0.1786 -0.1645 -0.1662 0.3324 -0.0822 0.1096 -0.2458 0.1247 0.1645 0.2290 -0.1592 -0.0937 -0.1954 -0.1379 0.1724 -0.1450 -0.1362 -0.1839 0.1088 0.1777 -0.1733 0.1211 0.2502 0.1901 0.0858 -0.1892 0.1945 -0.1724 -0.1105 -0.2661 0.2087 -0.2927 -0.1963 -0.0911 -0.1043 0.2290 -0.1309 -0.1751 -0.1406 -0.1839 0.1565 0.1927 0.1866 -0.1326 -0.1008 0.1813 0.1494 0.1309 0.1096 0.1247 -0.1821 0.1441 -0.2025 -0.0813 -0.2007 0.1335 0.1424 0.0831 -0.1432 -0.1105 -0.1742 -0.1981 0.1751 -0.1954 -0.1291 0.1291 -0.1335 0.0875 0.1379 0.1600 0.1353 0.1335 0.2149 -0.1379 0.1883 -0.1813 0.1592 -0.1238 -0.1326 -0.2113 0.1521 -0.1503 -0.2308 -0.1724 0.1742 -0.1211 0.2184 -0.2732 0.1185 0.1742 -0.1273 0.1485 0.1538 -0.1379 0.2334 -0.1919 -0.1220 -0.1176 0.1220 0.2087 -0.2166 -0.0990 -0.1698 0.1565 -0.1945 -0.2060 -0.1008 0.1406 0.1291 0.1662 -0.1786 -0.1406 -0.1751 0.1724 0.1185 0.1211 -0.1096 0.2865 -0.1804 0.1698 0.1653 0.0796 0.1839 0.2821 -0.1998 0.1282 0.1521 0.0981 -0.2193 0.1379 -0.2502 -0.1202 -0.0849 0.1645 -0.1450 -0.1432 -0.2458 -0.1273 0.1530 -0.1441 0.0831 -0.0928 -0.0813 -0.2352 0.0911 -0.1008 0.1424 -0.1415 -0.1441 -0.3174 -0.1291 0.1424 0.1768 -0.1821 0.1362 -0.1698 0.2095 0.1512 -0.0990 0.1547 -0.0990 0.1167 -0.1963 -0.1379 0.1158 -0.0999 -0.2051 0.1123 -0.1786 0.1468 0.1848 -0.1247 -0.2272 0.1309 0.1105 -0.1592 -0.1998 -0.1034 -0.1839 -0.1432 -0.1220 0.1415 0.2087 -0.1450 -0.1415 0.1194 -0.1768 0.1910 -0.1043 0.1698 -0.0840 0.1857 -0.1406 0.1468 -0.1088 0.1149 0.1494 -0.1441 -0.2555 -0.1981 -0.1415 -0.2042 0.1981 -0.1132 -0.1229 0.1936 -0.1105 0.2166 -0.1830 -0.1282 -0.1892 -0.0858 -0.1132 -0.1618 -0.1857 -0.1821 -0.1043 -0.1538 -0.1653 -0.2263 -0.1026 -0.1813 0.1468 -0.1300 -0.1636 -0.1052 0.1061 0.2343 -0.1123 -0.1592 -0.1388 -0.1698 -0.2502 -0.1220 -0.0981 -0.1600 0.2219 0.1556 0.2087 0.1760 0.0981 -0.1017 -0.2166 0.1202 0.1468 0.1830 -0.2140 -0.1450 -0.1760 0.0787 0.1530 -0.1565 -0.0769 -0.2228 -0.1167 -0.0875 0.2255 -0.1689 0.1264 0.1158 0.2440 -0.2255 -0.1485 0.1017 -0.1052 -0.1335 0.2661 -0.1317 -0.1768 0.1653 -0.1017 0.0955 0.1309 -0.1733 0.1618 0.1936" HIT_INDICES="3 9 14 15 17 20 25 27 28 31 33 37 39 45 51 52 54 60 61 66 76 83 86 88 89 90 91 96 97 103 105 106 107 108 109 115 116 118 120" ES_PROFILE="-0.0088 -0.0407 -0.0610 -0.0354 -0.0212 -0.0186 -0.0389 -0.0248 0.0009 0.0035 0.0177 0.0088 0.0230 -0.0088 -0.0407 -0.0150 -0.0009 -0.0327 -0.0071 -0.0274 -0.1052 -0.1485 -0.1459 -0.1317 -0.1061 -0.0805 -0.0548 -0.0752 -0.0495 -0.0813 -0.0672 -0.0416 -0.0159 0.0097 0.0354 0.0035 0.0292 0.0433 0.0575" RANK_AT_ES="82.0000" RANK_SCORE_AT_ES="-0.3100"/>
  <DTG RANKED_LIST="SexDevelopmentGenesPRL_remapped.rnk" TEMPLATE="na_as_pre_ranked" GENESET="gene_sets.gmt#GOBP_NEURON_DIFFERENTIATION" ES="-0.1905" NES="-1.1064" NP="0.2880" FDR="0.7517" FWER="1.0000" CHIP="ftp.broadinstitute.org://pub/gsea/annotations_versioned/Human_Gene_Symbol_with_Remapping_MSigDB.v7.5.1.chip" RND_ES="0.3324 0.2321 0.1429 -0.1266 -0.1098 -0.1024 -0.1774 -0.1443 0.1649 -0.1980 0.1681 -0.1881 0.1383 -0.1539 -0.1866 -0.1497 0.2073 -0.1777 0.1120 0.1735 -0.2016 0.0871 0.2915 0.1052 -0.1557 0.1084 -0.1475 -0.1418 0.1913 0.1948 -0.1401 0.1696 -0.1898 0.1866 0.1667 -0.1937 -0.1059 0.1148 -0.1358 0.1952 -0.0988 -0.2112 -0.2261 -0.2741 -0.2641 -0.1351 -0.1255 0.1351 -0.2567 -0.1063 -0.0871 0.1287 0.1557 0.1223 -0.1838 -0.1525 0.1148 0.2812 -0.1507 -0.1280 -0.1955 0.1625 -0.1575 -0.1440 0.1433 -0.1767 0.1955 -0.1394 -0.2328 -0.1120 -0.1177 -0.1703 0.0850 0.2471 -0.2250 0.1006 0.1120 -0.1742 -0.1578 0.2019 -0.2332 0.1561 0.0988 -0.1472 0.1024 0.3153 -0.1738 -0.2080 -0.1237 -0.2876 -0.1326 0.1440 -0.1351 0.1977 -0.2186 0.2467 -0.1301 0.2389 0.1532 -0.1955 -0.1987 -0.2044 0.1713 -0.2975 0.1198 0.1504 0.1315 0.1386 -0.1614 0.1386 0.1394 -0.1589 0.1031 0.2257 -0.0995 -0.1852 0.1639 -0.1984 0.1248 0.3292 -0.2257 -0.1532 -0.1664 0.1625 0.3569 0.1735 -0.2225 -0.1667 0.1795 0.1234 0.0892 -0.2698 0.1465 0.1578 -0.1397 -0.1596 0.1660 -0.1674 0.1529 0.1799 -0.1301 0.1098 0.1596 0.0981 0.1287 -0.1486 0.2936 -0.1991 -0.1212 -0.1763 -0.2261 -0.1248 0.1578 0.1109 0.2122 0.0949 -0.1639 -0.0981 0.1386 -0.0907 -0.1603 -0.2560 0.1667 0.1525 0.1216 0.2360 -0.2190 -0.1941 -0.1262 0.1507 0.2183 0.1987 -0.1600 -0.1390 0.2211 0.1699 0.1408 0.1468 0.1031 -0.1632 0.1390 0.1884 0.1603 0.2254 -0.1770 -0.1881 0.2055 0.1216 -0.1340 0.2638 0.1799 0.1198 -0.1234 -0.2528 0.1696 0.1529 0.1578 0.1347 0.1977 0.2215 -0.2218 -0.1458 0.2567 -0.2424 0.1337 0.0928 -0.1365 0.1578 0.1575 0.1955 -0.1426 0.1728 0.1902 -0.1106 -0.1209 -0.2247 -0.1038 0.1436 0.2090 0.2709 0.1738 -0.1230 0.1088 -0.1529 -0.1226 0.1554 0.2325 0.1532 -0.1834 0.2019 -0.1088 0.1404 0.1091 0.0853 -0.1333 0.1251 0.2215 -0.1991 0.2229 -0.1578 -0.1027 0.1486 -0.2567 -0.1593 0.2400 -0.1817 -0.1038 0.0910 -0.1184 -0.1177 0.0974 -0.1468 -0.1386 0.1106 -0.1532 -0.1642 -0.2432 0.2879 -0.1294 0.2254 -0.1564 -0.1777 0.1781 -0.1500 -0.1059 0.2023 0.1635 -0.1639 -0.2041 -0.2983 0.1340 0.1024 0.1610 0.2972 -0.2247 -0.1642 -0.1322 -0.2435 -0.0988 -0.1493 0.1404 -0.1571 -0.1806 0.1738 0.1372 0.0931 -0.1063 -0.1902 -0.1575 0.1831 -0.1763 0.1234 0.1184 0.1301 0.2250 0.0839 -0.1909 -0.1141 -0.1340 0.1408 0.1710 0.1443 0.1813 0.1767 0.0899 -0.1781 -0.1610 0.2801 0.1657 -0.1877 -0.2506 -0.2250 -0.2286 -0.1109 -0.1283 0.1347 0.1490 0.1813 0.1358 0.1223 0.1116 -0.1660 0.2161 0.1436 -0.1742 0.2019 -0.1159 -0.1575 -0.3562 -0.1507 -0.2382 -0.1937 -0.2364 0.1262 -0.1681 0.1913 -0.1130 -0.1817 0.1180 -0.0946 0.1735 -0.1745 0.2147 0.1678 -0.1123 -0.1248 -0.1116 -0.1745 -0.1123 0.1884 0.1166 0.2936 -0.1497 -0.2318 -0.1969 0.1202 0.2666 0.1806 0.1255 -0.1841 -0.2179 0.1497 -0.1266 0.1642 -0.2702 -0.1486 0.1511 0.1042 0.1223 -0.1735 -0.1493 0.1898 0.1319 0.1777 0.1429 0.1422 -0.1330 0.1898 -0.2115 0.2599 -0.1646 0.2876 0.3185 -0.1465 0.1330 -0.1358 0.1735 -0.1315 0.2041 0.1703 0.1909 -0.1571 0.1258 -0.1433 -0.1365 0.1109 0.2016 -0.1735 -0.0782 -0.1806 0.2456 0.1642 0.1699 0.0843 -0.1635 -0.1141 -0.1625 0.1607 0.2798 0.2631 -0.1504 0.1429 0.1301 0.0878 -0.1013 0.3125 0.1333 0.1706 0.1490 -0.1251 -0.1884 0.1152 -0.1162 -0.1600 0.1490 0.1664 0.1973 -0.0978 0.1809 -0.0942 -0.1561 0.1674 0.1127 0.1465 0.1130 -0.1173 -0.1006 -0.1546 -0.1713 -0.0910 0.2400 0.1422 0.2087 0.1543 0.1575 0.1952 -0.1461 -0.2428 -0.1262 0.1404 -0.1717 0.1301 0.2193 -0.1301 0.2556 -0.2357 0.1905 -0.1152 0.2421 -0.3569 -0.1937 -0.1738 0.1738 -0.1394 0.1710 -0.2904 -0.3494 0.1443 -0.1042 -0.1401 0.2503 -0.1568 -0.1593 0.1614 -0.1838 0.2663 -0.2300 -0.1735 0.1184 -0.1294 0.1440 0.2908 0.1603 0.1422 -0.1223 -0.2012 0.1362 0.1941 -0.1212 0.1312 -0.3320 0.1699 0.1294 -0.2869 -0.1678 0.1763 0.1230 -0.1564 0.1532 0.1749 -0.3047 0.1180 -0.1841 -0.1433 0.1635 0.3423 0.3214 -0.1536 0.0921 -0.1248 0.1948 0.1198 -0.1262 0.1180 0.1443 -0.1738 0.1468 -0.1561 -0.0903 -0.2083 0.1148 0.3260 -0.1955 -0.1340 -0.1706 0.1315 -0.1546 -0.1564 0.1699 0.1774 -0.1330 -0.1347 0.2073 -0.1710 0.1045 -0.1603 0.1330 -0.1593 -0.1692 -0.1504 -0.1539 0.1415 -0.1141 -0.1646 0.2080 0.1845 0.1337 0.1298 0.1557 0.1475 -0.1660 -0.2293 -0.1937 -0.2222 0.1539 -0.1905 -0.1490 0.1202 0.2112 -0.1226 -0.1458 -0.2368 -0.2392 0.2144 0.1465 0.1130 0.1536 0.2261 0.2083 -0.1578 0.1269 -0.1596 0.1162 -0.2528 0.1436 0.1809 -0.2122 -0.2528 -0.1596 0.2972 0.1322 0.1834 -0.1251 0.2321 -0.2702 -0.1180 0.2776 -0.0882 -0.2663 -0.1322 -0.1834 0.1404 -0.2936 0.1973 -0.1109 -0.1493 -0.1621 0.2460 -0.2332 -0.1710 0.1699 -0.1504 0.1913 0.2876 -0.2727 -0.1813 0.2940 0.1973 0.1369 -0.1184 0.1532 0.1337 -0.1177 0.1681 0.2368 0.1500 -0.1678 -0.0910 -0.1394 -0.1806 -0.2691 -0.1056 0.2780 -0.1394 0.1706 -0.1710 0.1486 -0.1934 0.2129 -0.2083 -0.1333 -0.1159 -0.2805 -0.2396 0.1347 0.1543 0.1298 0.0814 0.1248 -0.1358 0.1564 0.1440 -0.1600 0.1934 -0.0935 -0.1852 -0.1913 0.2186 0.1226 0.1984 -0.1973 0.1639 -0.1155 0.1426 0.2570 0.1525 0.1234 0.1866 0.1219 -0.1952 -0.2325 0.2570 0.2211 -0.1877 -0.1529 -0.2542 0.1372 -0.1607 0.1180 0.1401 0.1817 -0.2943 -0.1408 -0.1610 -0.1845 -0.2119 -0.1667 0.2638 0.1913 -0.2247 0.1290 -0.1600 -0.2147 -0.1504 0.1052 0.1401 -0.3153 -0.1095 -0.1056 0.1365 -0.2901 -0.1632 -0.1511 -0.1468 -0.1817 0.1941 0.2403 0.1905 -0.1713 -0.0832 -0.1913 -0.2844 0.0949 -0.1145 0.1852 -0.1465 -0.1198 -0.1543 0.1578 -0.0857 -0.1397 0.2567 0.2567 0.1870 -0.2954 -0.2389 0.1258 0.1415 -0.2108 0.1081 -0.2947 -0.1845 0.1330 0.1870 -0.2197 0.1415 0.1564 0.2023 -0.1493 -0.1543 -0.1745 0.1945 -0.1504 0.1305 -0.1337 -0.1006 -0.1706 0.1763 -0.1745 0.1543 -0.2392 -0.2232 0.1305 -0.1593 -0.2158 -0.1706 -0.2051 -0.2058 0.1984 -0.1770 0.3320 -0.0967 -0.2112 0.2353 -0.1369 -0.2357 0.2115 -0.2456 0.1234 -0.2257 -0.1497 0.1703 -0.1401 -0.1187 0.3196 0.2808 0.2336 -0.3566 0.2161 -0.1027 -0.1589 0.1454 -0.1561 -0.1763 -0.2734 0.2698 0.1660 -0.1422 0.1923 -0.2250 -0.1159 0.1809 0.1610 0.3637 0.1678 0.1390 -0.1713 0.1472 0.1706 -0.1561 -0.1486 -0.1728 -0.1319 -0.2108 0.2051 -0.1777 -0.3253 -0.1667 0.1390 -0.2975 -0.1678 -0.1625 0.2293 -0.1600 0.1497 0.2158 -0.1628 0.1095 -0.2051 0.1202 -0.1198 0.1258 -0.1141 0.2112 0.2400 -0.1920 -0.1799 0.1493 -0.1283 0.0974 0.2328 -0.2151 -0.1596 0.1532 -0.1660 -0.2051 -0.2087 0.1426 0.1955 0.1742 -0.1674 0.1642 0.2769 0.2005 0.1849 -0.0903 -0.1049 -0.1280 -0.2979 0.1529 0.2083 0.1365 0.1429 -0.2776 0.1713 0.1614 -0.1749 -0.1294 0.2126 -0.1301 -0.1557 0.0942 0.3391 -0.1223 0.1529 -0.1646 -0.1781 0.2638 0.2154 -0.1472 -0.1913 -0.2186 -0.1305 0.1671 0.2119 -0.2560 0.1799 -0.1575 0.0782 0.1664 0.1202 -0.1546 -0.1795 0.2044 -0.1809 -0.1468 -0.0853 -0.1525 0.2670 0.1699 0.1088 -0.1539 0.1354 -0.1870 0.1945 0.2293 -0.1838 0.2318 -0.2012 -0.1881 0.2535 0.1642 0.1596 0.2264 -0.1486 -0.1802 -0.1098 0.1493 -0.2392 -0.2225 0.1845 -0.1984 0.1987 0.1049 0.2904 0.1020 -0.2293 0.2368 0.2488 -0.2883 -0.1397 0.1305 0.1507 -0.1834 0.3075 -0.1628 0.1916 0.1422 0.1042 -0.1635 -0.1913 0.1635 0.1600 0.1866 -0.1162 0.1290 -0.1230 0.1038 0.1948 0.1600 0.1578 0.1593 -0.1088 0.2247 -0.1518 -0.3598 0.1664 0.1628 0.0807 -0.1436 0.2531 -0.1354 -0.1696 0.1820 -0.1621 -0.1013 0.1977 -0.1333 -0.1180 -0.2048 0.2289 0.3359 -0.1287 -0.1511 -0.1408 0.1397 0.1660 0.0924 0.2218 -0.2094 -0.1266 -0.1493 0.1667 -0.2698 -0.2560 -0.1230 -0.1884 -0.1774 0.1497 0.2432 0.2396 0.2876 0.1216 -0.2360 0.0825 0.1415 -0.1184 -0.1337 0.1913 -0.3086 -0.1713 0.1123 -0.1884 0.1845 -0.1959 -0.2542 0.0832 -0.1731 0.2424 -0.2197 0.2389 0.2108 0.2915 0.1454 0.1625 -0.2154 0.2129 0.2051 0.1230 0.1180" HIT_INDICES="1 3 7 11 15 24 39 44 53 55 60 61 65 67 79 82 88 89 90 91 92 94 96 100 104 106 107 112 115" ES_PROFILE="0.0242 0.0483 0.0519 0.0555 0.0590 0.0110 -0.0988 -0.1056 -0.1536 -0.1294 -0.1362 -0.1017 -0.0981 -0.0739 -0.1529 -0.1390 -0.1561 -0.1216 -0.0871 -0.0526 -0.0181 0.0060 0.0302 0.0338 0.0373 0.0615 0.0960 0.0892 0.1031" RANK_AT_ES="87.0000" RANK_SCORE_AT_ES="-0.4100"/>
  <DTG RANKED_LIST="SexDevelopmentGenesPRL_remapped.rnk" TEMPLATE="na_as_pre_ranked" GENESET="gene_sets.gmt#HP_ABNORMAL_NEURAL_TUBE_MORPHOLOGY" ES="-0.2719" NES="-1.1063" NP="0.3078" FDR="0.7486" FWER="1.0000" CHIP="ftp.broadinstitute.org://pub/gsea/annotations_versioned/Human_Gene_Symbol_with_Remapping_MSigDB.v7.5.1.chip" RND_ES="0.2675 0.3421 0.1974 -0.2281 0.2368 -0.2588 -0.3860 -0.2368 0.1140 -0.2632 0.2281 0.1491 0.2588 0.3289 0.1535 0.2325 -0.4518 -0.3860 -0.2895 0.1974 0.3202 -0.1667 -0.2237 0.2018 0.2632 0.2105 -0.2895 -0.4123 -0.4298 -0.3026 -0.1842 0.3070 0.2719 -0.2237 -0.1798 0.1053 -0.2368 0.2237 0.1623 -0.2281 -0.3684 -0.2018 -0.1886 -0.3114 0.2895 -0.4298 -0.2018 0.3860 0.1754 -0.3377 0.2895 0.1491 0.2325 -0.2939 -0.1579 0.2763 0.3421 -0.1974 -0.3377 -0.3026 0.2544 0.1974 0.2018 -0.2237 -0.1579 -0.2061 0.2061 0.2544 0.1754 -0.2193 -0.1930 0.1711 -0.2237 -0.3070 0.2500 -0.2149 -0.1886 0.3246 -0.2851 -0.3640 0.1404 -0.2281 0.2895 -0.1623 0.1711 -0.3158 -0.2456 0.3114 0.2237 -0.2807 -0.2675 -0.2851 0.1447 0.3070 0.2018 -0.2456 -0.1316 -0.2237 0.2851 -0.1886 -0.2807 -0.1930 -0.3640 0.3070 -0.1491 0.2412 -0.2763 0.2544 0.1754 0.3158 0.1886 0.2193 -0.1930 0.2018 0.2281 -0.1754 0.1754 0.4211 0.2939 -0.1623 0.3070 0.2281 0.2018 -0.5000 0.2193 0.2368 0.3026 -0.4561 0.2675 0.1711 -0.1623 0.3026 -0.2544 0.1798 0.1711 -0.2851 0.2105 -0.1447 0.2544 0.1842 0.2456 -0.2105 -0.2895 0.2719 0.2237 -0.1667 -0.2939 -0.2675 -0.2281 0.2456 -0.2763 0.3904 0.2325 -0.2982 -0.1930 0.2895 -0.2325 -0.2544 0.1842 0.2675 0.2500 -0.1754 0.1886 -0.1447 -0.1535 0.3991 -0.1930 -0.2237 0.1974 -0.3509 -0.0965 0.2456 -0.3772 0.3684 0.1579 0.1886 0.1974 -0.2719 -0.3114 -0.2807 -0.3684 0.3860 -0.2632 -0.2719 -0.2368 -0.1228 -0.2412 0.1623 -0.1754 -0.4342 0.2851 -0.3114 0.2895 0.3465 -0.2193 0.2149 -0.2368 0.2325 0.1842 -0.2325 0.4167 -0.2851 -0.2675 -0.2807 -0.2368 -0.1623 -0.2325 -0.2281 0.2851 -0.3640 0.2895 0.1228 -0.2018 0.1711 0.2368 -0.1886 0.3640 -0.1798 0.3904 0.2982 -0.1491 -0.2675 -0.2325 -0.2807 -0.2281 -0.2456 -0.2588 0.2895 -0.1053 0.2368 0.1930 -0.3114 0.2719 -0.3202 0.4254 0.2500 0.1711 -0.1842 0.1491 0.3728 0.2456 -0.2500 0.3202 -0.1886 -0.2719 0.2368 -0.1798 -0.2412 0.3289 -0.1096 -0.2500 -0.2281 -0.1404 -0.1711 0.4474 -0.3465 -0.2061 0.1842 -0.2018 -0.1798 -0.1798 -0.2456 -0.4167 0.3684 -0.2105 -0.1228 -0.1360 -0.2193 -0.2719 -0.2325 0.3465 0.1711 0.2632 0.1754 -0.2719 0.3465 0.3246 0.1711 0.4518 0.2105 -0.2368 -0.3640 0.2061 0.2325 0.2675 -0.2018 0.2719 0.2895 -0.2061 0.2588 0.2237 0.1711 0.3246 -0.3026 0.2456 -0.2105 0.3114 -0.2061 0.2325 0.2018 0.2851 -0.2675 -0.1491 0.3114 0.2237 -0.3246 0.3070 0.1360 0.2149 -0.3377 -0.2237 0.1316 -0.2807 -0.1623 -0.1886 -0.3421 0.1842 -0.2105 -0.2412 0.1886 0.2500 0.1886 0.2500 0.3246 0.2412 0.2456 -0.1404 -0.2368 -0.2105 0.2500 0.2281 -0.1798 0.3026 -0.1228 -0.1754 0.2982 0.2588 0.3246 0.1667 -0.1272 0.1491 0.2105 -0.1667 -0.1184 0.2105 0.1667 0.2675 -0.2368 0.2500 -0.2193 -0.3421 -0.1974 -0.2500 0.3509 -0.4167 0.2193 0.2763 0.1886 0.1053 0.2018 -0.1535 0.2149 -0.1623 -0.2807 0.2939 0.0877 0.2325 -0.1930 0.2368 -0.2018 -0.3158 0.2281 -0.2456 0.3465 -0.1886 -0.2281 0.2061 -0.2149 0.2456 0.1667 -0.2105 -0.2851 -0.2193 -0.2851 -0.2018 0.2018 0.1579 -0.2588 0.3026 -0.2105 0.3333 0.2456 0.2456 0.2237 0.1228 -0.2675 -0.3377 -0.1842 0.3728 -0.2281 0.1754 -0.2719 0.1140 -0.2325 0.2193 0.2061 -0.1491 0.3026 -0.2675 0.2237 -0.1842 -0.1842 0.2105 0.1623 0.2325 -0.2105 -0.1798 0.2719 0.2719 -0.2193 -0.2588 -0.1316 0.2675 0.3202 -0.4254 -0.2018 -0.1886 0.2237 0.3596 0.3026 -0.2105 -0.2851 0.2281 -0.3904 -0.2632 -0.3465 0.3026 0.1623 0.2544 -0.2281 -0.2149 -0.1623 -0.1623 -0.2807 -0.2939 0.1535 0.2895 0.2325 -0.3553 0.2325 -0.1404 -0.2851 0.3333 0.3114 0.2588 0.2105 0.2851 -0.1798 -0.3947 -0.1974 0.1930 0.2061 -0.1842 -0.2588 0.2368 -0.1579 -0.2193 -0.3509 -0.2325 0.2763 0.3377 -0.2193 0.2807 0.4298 -0.1930 0.2675 0.1447 0.3026 -0.2500 0.4167 0.1053 -0.2500 -0.1842 -0.1711 0.2237 0.3772 0.3509 -0.3728 0.1754 -0.3070 -0.3421 0.1667 -0.2719 -0.3684 0.2763 0.1798 -0.2018 0.2544 0.2895 -0.2719 -0.3289 -0.3333 -0.1579 -0.3158 0.1886 0.1974 0.2851 0.1930 -0.1623 0.1404 -0.2237 -0.2325 0.3114 0.2325 -0.1754 0.2895 0.2895 0.4167 0.1930 -0.2632 -0.2325 0.2588 0.3333 -0.3114 0.1974 -0.2939 0.2281 0.3114 0.5044 0.2018 -0.3553 0.2982 -0.2807 0.2895 -0.2149 0.2412 0.2325 0.4035 -0.3904 -0.3158 0.2632 0.2851 0.2632 -0.2719 -0.3202 -0.2763 0.1754 -0.1623 0.5000 0.1447 0.2105 -0.1404 0.1667 -0.1404 -0.2281 0.2105 0.2412 -0.1754 -0.2149 0.1886 -0.3684 -0.2719 -0.1711 -0.1711 -0.1535 0.3816 -0.3465 0.3596 0.4737 -0.2895 -0.1667 0.3202 0.2105 -0.2237 -0.3772 -0.2412 0.1667 -0.2018 -0.2061 -0.2061 -0.3509 0.1360 0.3421 0.2237 -0.2237 -0.2368 -0.2281 -0.1272 0.3509 0.1798 -0.2588 -0.2018 -0.3202 -0.3640 0.2763 -0.2500 0.2105 0.1579 -0.2456 0.1842 -0.2632 -0.2412 0.4167 0.4035 0.2149 -0.2368 0.3596 -0.2807 0.3202 0.4737 0.2281 -0.1316 -0.2632 0.2851 0.2325 0.1623 0.1711 0.2325 -0.2675 0.2719 0.5175 -0.3070 -0.2368 0.1974 -0.1886 0.1886 -0.2412 -0.3333 -0.2632 0.5000 -0.2018 0.1535 -0.2325 0.2018 0.2544 0.3026 0.1886 0.1272 -0.1667 -0.2982 0.2807 0.2895 -0.1491 0.2675 -0.1447 -0.1711 -0.2719 -0.1886 -0.1316 0.1140 0.5088 0.1798 0.1667 -0.1667 -0.1930 -0.3158 0.2368 -0.2544 -0.2763 -0.2982 -0.1447 0.2895 0.2325 0.2325 -0.2061 0.2149 -0.3158 0.2061 -0.2281 0.1798 -0.1711 -0.2193 -0.2763 0.1447 -0.3026 -0.4298 0.2807 -0.1667 -0.1886 0.1360 0.1316 -0.1667 0.2061 -0.3509 -0.2895 0.1842 -0.3947 -0.2500 -0.1974 0.2018 -0.2763 0.1316 -0.2719 -0.3728 0.1711 -0.1886 -0.2325 0.2675 0.1535 -0.2018 -0.2325 0.2807 -0.2061 -0.1184 0.1886 -0.1623 -0.1842 -0.1316 0.1491 -0.2456 -0.1623 -0.1886 0.2763 0.2895 0.2237 -0.2061 -0.2719 -0.4079 -0.3158 -0.1886 0.1491 0.3114 -0.1886 -0.2719 -0.1974 -0.2105 0.2456 -0.2500 0.1754 0.2018 0.1535 0.2807 0.2325 0.2675 -0.3991 0.4123 0.3816 0.3465 0.2325 0.1930 0.1667 -0.2588 0.3246 0.3816 -0.1754 0.2632 0.3246 0.2061 -0.1579 0.2982 0.3816 -0.2281 0.2149 -0.1272 -0.1360 -0.1754 -0.4035 -0.2544 -0.1228 -0.2018 -0.2368 0.2544 -0.1711 0.2018 0.4079 0.2325 -0.3860 -0.3947 0.3684 0.3640 -0.2368 -0.2982 -0.2588 0.2544 0.3114 -0.1974 0.1754 0.2632 -0.1667 -0.1667 -0.3202 0.3947 -0.3596 0.4123 0.1754 0.2281 0.3596 0.2675 0.3202 -0.1930 0.1754 -0.3158 0.3684 -0.2061 0.2588 -0.3114 -0.3904 0.2763 0.3026 0.2719 -0.3026 0.1930 0.1842 0.1798 0.1535 -0.1623 -0.2895 0.2895 0.1491 -0.4035 0.3333 0.4211 -0.2500 -0.2851 -0.1316 -0.1711 0.2851 0.3377 -0.3114 -0.1447 -0.1623 -0.1096 0.2149 0.2982 -0.3289 -0.2149 0.1623 0.1754 0.2982 -0.2632 0.3509 -0.2500 0.2193 0.1886 -0.2237 0.4474 0.2456 -0.4035 0.2237 0.1491 0.1535 0.2456 0.1754 -0.1754 -0.1798 0.1491 0.2456 0.1491 0.2675 -0.2105 -0.2675 -0.2456 0.3816 -0.1535 0.2149 -0.2632 0.2061 0.1930 0.2763 -0.2237 0.1930 0.1447 -0.2105 -0.2982 -0.2237 -0.1316 0.2105 0.3026 -0.2412 0.3377 -0.3684 0.3816 -0.3246 0.3728 -0.1974 -0.1491 0.2763 0.1930 -0.4956 -0.1886 0.2412 0.1974 0.2588 0.1886 -0.1886 -0.4386 -0.2412 0.2895 -0.1930 0.1798 -0.2719 0.1184 -0.2500 0.2368 0.1842 0.2807 0.2281 -0.3816 0.2325 -0.2018 -0.2368 -0.3289 0.1930 -0.1886 0.1711 0.1754 -0.2939 0.3553 0.1096 0.1886 -0.3553 -0.1272 -0.2719 -0.2632 -0.5439 0.1667 0.3640 0.4167 -0.1842 -0.3333 0.1579 -0.2719 -0.2807 0.3377 0.3114 -0.2018 0.1886 0.2500 0.2105 0.2149 0.3026 0.3246 -0.2149 -0.3728 0.3816 0.2281 -0.1579 -0.2368 -0.1579 -0.2544 0.1798 -0.2895 -0.2807 -0.1754 0.4298 -0.1623 -0.2105 -0.2895 0.3947 -0.4474 -0.4649 -0.2895 0.2412 0.2325 0.3947 -0.1886 -0.2149 0.3465 0.2061 0.2412 -0.1842 -0.2412 -0.1974 -0.1842 -0.3640 -0.3991 -0.2675 -0.2412 -0.2325 0.3070 0.2105 0.4079 0.2105 0.2149 0.3860 -0.2456 -0.3553 0.3246 -0.3070 0.3070 0.2588 -0.2895 0.1140 0.2368 0.2061 0.2675 -0.1316 0.1974 -0.2500 -0.2807 0.2895 0.2105 0.2939 0.2675 -0.1754 0.2500 0.1842 -0.3070 -0.3070 0.2544" HIT_INDICES="3 14 20 39 73 74 90 94 96 104 117 118" ES_PROFILE="0.0570 0.0526 0.0921 0.0175 -0.1886 -0.1053 -0.1535 -0.0965 -0.0219 0.0000 -0.0219 0.0614" RANK_AT_ES="72.0000" RANK_SCORE_AT_ES="0.1000"/>
  <DTG RANKED_LIST="SexDevelopmentGenesPRL_remapped.rnk" TEMPLATE="na_as_pre_ranked" GENESET="gene_sets.gmt#GOMF_SEQUENCE_SPECIFIC_DNA_BINDING" ES="-0.2119" NES="-1.1017" NP="0.3380" FDR="0.7561" FWER="1.0000" CHIP="ftp.broadinstitute.org://pub/gsea/annotations_versioned/Human_Gene_Symbol_with_Remapping_MSigDB.v7.5.1.chip" RND_ES="-0.1612 -0.1393 0.2144 -0.1874 -0.1862 -0.1997 -0.1144 0.1570 0.2427 -0.1824 -0.1237 -0.1629 -0.0941 0.1423 -0.2301 -0.2060 0.1541 -0.1617 -0.1663 -0.1777 -0.1992 0.1562 -0.1874 0.2043 -0.1423 -0.2060 0.1663 0.3407 0.2541 0.2250 0.1524 0.2507 -0.2043 0.1385 -0.1967 0.3706 -0.2094 -0.2495 0.1575 -0.1532 -0.2305 0.2533 0.2782 -0.1545 -0.1731 -0.1245 0.1300 -0.2533 -0.1300 -0.1241 -0.3022 -0.1439 -0.1900 -0.1528 0.3309 -0.2541 0.0903 0.1368 -0.1819 0.2883 -0.1030 0.1245 -0.1376 0.1946 0.1410 0.2533 0.1195 0.2444 -0.2592 0.1954 0.0984 -0.1997 -0.1802 0.2626 -0.2431 -0.3558 0.1659 -0.2676 -0.1714 0.1676 -0.1363 0.1410 -0.1950 0.2892 0.1136 -0.1152 0.3934 0.1423 0.2001 0.1764 -0.3512 -0.2102 0.2102 0.1710 0.2630 -0.2583 -0.2258 0.2980 -0.1912 -0.2005 0.1081 0.2149 -0.2250 0.1507 0.1663 0.1182 -0.2343 0.1418 -0.2144 -0.2537 -0.1448 -0.1731 -0.1148 -0.2237 -0.2444 -0.3136 -0.1507 -0.2592 0.2212 -0.3212 0.1638 0.2149 0.2727 -0.2106 -0.2972 0.2638 -0.1672 0.1802 0.2355 0.1325 0.1908 0.1423 -0.0908 -0.1393 0.1921 -0.2402 -0.2089 0.1976 0.3466 0.2680 0.2068 0.3407 -0.2153 -0.1245 0.2089 0.1363 0.1283 -0.1321 0.1541 0.2043 -0.2089 -0.2060 -0.2165 0.1684 -0.3314 -0.3605 0.0992 0.1650 -0.1950 -0.2524 0.1456 -0.1000 -0.2731 -0.1089 0.1444 -0.2925 -0.2786 -0.1959 0.2047 0.1186 0.1718 -0.3997 -0.2486 -0.1338 -0.1553 0.3031 -0.1929 0.1030 0.1748 0.1490 0.1435 -0.1634 -0.1731 -0.1469 0.1967 0.2486 -0.1562 0.3322 0.1900 0.1819 0.2292 -0.1296 -0.3018 0.2575 0.1165 -0.1515 0.2051 0.1756 -0.2697 -0.1908 -0.1916 -0.1591 -0.1317 -0.1055 0.2360 0.1625 -0.1136 -0.2313 -0.1136 -0.1701 -0.1900 -0.1140 0.1490 -0.1186 0.2406 0.1900 -0.1760 -0.2073 -0.2680 -0.1372 -0.3360 -0.1537 -0.3115 -0.1604 0.1228 -0.1562 -0.1604 0.1537 0.1022 -0.1435 -0.1106 0.1680 -0.2073 -0.1802 0.1558 0.1946 -0.2351 0.1912 0.1672 0.1634 0.1857 0.1608 0.1562 0.2748 0.1722 -0.2406 -0.1537 -0.1562 0.1921 0.2925 0.2347 -0.1878 0.1760 0.1283 -0.1726 -0.2102 -0.1655 -0.1444 -0.3453 0.0772 0.2963 -0.2296 -0.0857 -0.1313 0.0895 0.1490 0.2250 0.1950 0.2018 0.1469 -0.2258 -0.1393 0.1477 -0.1705 -0.2246 -0.2638 0.2098 0.2203 -0.1228 -0.3309 0.2296 0.2254 0.2832 -0.2925 -0.2161 0.1756 0.1587 -0.1076 -0.1587 -0.1845 0.1190 -0.1912 0.1811 0.1321 0.3567 -0.1553 0.1545 0.1186 -0.1634 0.1102 -0.1300 0.1397 0.2292 -0.1482 0.1819 -0.2744 -0.1477 0.1089 0.1680 0.2697 -0.2642 -0.1845 0.2393 0.1971 -0.2482 0.3221 -0.2457 -0.2022 -0.2360 0.2824 0.1591 -0.2123 -0.1347 0.2892 0.1233 0.1038 0.1461 -0.2537 0.3803 0.2301 0.3174 0.1363 0.2444 -0.2301 0.2495 -0.2887 0.3124 0.1022 -0.1216 0.1562 0.2119 0.1874 -0.1195 -0.2360 0.0975 0.1748 -0.3837 0.2976 -0.1119 -0.2009 -0.1866 -0.1494 -0.1714 0.2537 0.1528 -0.1444 -0.1469 0.1325 0.2153 -0.3508 0.1705 -0.0984 0.1608 -0.1190 -0.1123 -0.1807 0.2073 0.3132 0.2634 0.2064 0.1300 -0.1524 -0.3647 0.1038 0.2098 0.1245 0.1418 -0.1667 -0.1444 -0.2216 -0.2064 -0.3985 -0.1410 -0.2638 0.2887 -0.1507 0.2102 -0.2782 -0.1532 0.2588 -0.1157 0.1701 0.1672 -0.1908 0.2731 0.1676 0.1862 0.2047 -0.3174 -0.1617 0.1929 0.1296 0.2630 -0.1752 -0.1929 -0.2005 0.1612 0.3508 -0.2237 -0.2157 0.1815 -0.2545 0.2436 -0.3229 -0.2638 -0.1486 -0.2600 -0.2427 0.1245 0.1469 0.2870 0.1570 -0.1849 -0.2267 -0.1414 -0.1152 -0.1773 0.1731 0.1465 0.1591 0.1313 -0.1444 0.3069 0.1845 0.1562 -0.1060 -0.2347 -0.1929 -0.2592 0.1870 0.1714 -0.1456 -0.2448 0.2094 0.2402 -0.1667 0.1034 0.2254 0.2284 -0.2486 0.1093 -0.3124 -0.2212 0.2005 0.2301 -0.2195 0.1106 -0.1612 -0.3854 -0.2550 0.2203 -0.2199 -0.1870 0.1904 0.2047 0.0895 -0.1946 0.2351 -0.2491 0.1655 0.1617 -0.1266 0.3457 -0.1608 -0.1022 -0.2740 0.1819 0.1279 -0.2115 0.2879 -0.1832 -0.2410 0.1769 0.2596 0.2740 0.2406 0.2398 0.1325 0.1106 0.1976 0.2102 0.1659 0.1815 0.2089 -0.0929 0.2216 0.1173 0.1241 0.2305 0.1228 0.1486 0.1570 0.1241 0.1148 0.1043 0.2288 0.1587 -0.3128 0.2689 0.2199 0.1583 -0.2140 -0.1186 0.1469 -0.1347 -0.1638 0.1376 0.1811 -0.1385 -0.1925 -0.1389 0.2579 -0.1967 -0.1511 -0.1477 -0.1296 0.1916 0.1625 -0.2157 -0.1908 -0.1777 0.1971 0.1000 0.2187 0.1807 0.1718 0.1773 0.1870 0.1612 0.1680 0.1182 -0.2250 0.1195 -0.1575 0.1385 -0.1372 -0.1705 0.1566 0.1608 -0.1773 0.1342 0.1389 -0.1203 0.1621 0.1608 0.1203 0.2009 -0.1731 0.1338 -0.1241 -0.1748 0.1735 -0.2406 0.2305 -0.1701 0.1617 0.1566 -0.2241 -0.1587 -0.1435 0.1870 0.1178 0.1663 0.1338 0.1393 -0.2309 0.2870 0.1777 0.1085 0.1710 0.1781 -0.1203 0.1769 -0.1376 0.3352 -0.1688 0.1461 0.2018 0.1726 0.2887 -0.1216 0.2018 0.1802 -0.3415 -0.1921 0.2296 0.1714 0.1663 0.2089 -0.1334 0.1173 0.1722 -0.1439 0.3558 -0.1410 -0.1857 0.1752 -0.1102 0.2638 -0.1325 0.2073 0.2339 -0.2288 -0.1296 0.1347 -0.1477 0.1849 -0.1190 0.1043 0.1414 0.1553 0.0878 0.1967 0.1296 0.1313 0.1916 0.1857 -0.2220 -0.2841 0.2782 0.1921 0.1385 0.2292 0.2355 -0.2191 -0.2106 -0.2199 -0.2009 -0.1148 -0.2533 -0.1756 -0.1895 0.1013 0.1883 -0.2203 -0.1321 -0.2541 -0.1752 0.0958 -0.2828 -0.1486 -0.1279 -0.1553 -0.2550 0.1722 -0.1520 0.1752 -0.1579 0.2347 -0.1418 0.2043 0.3981 -0.3174 -0.1575 0.2068 -0.1807 -0.2554 -0.1372 -0.1807 0.1469 -0.1376 0.2195 0.2009 -0.1798 0.2596 -0.1866 -0.1465 -0.1030 -0.1296 -0.2305 0.1494 0.1385 0.2144 -0.1870 0.1300 -0.1515 -0.2301 -0.3698 0.2098 0.1220 -0.1667 -0.2913 -0.1275 -0.1220 0.1465 0.2056 -0.3314 0.1849 0.1515 0.2001 -0.1515 0.2212 -0.2550 -0.1604 0.1376 -0.1034 -0.1672 -0.1325 0.2778 0.2697 0.2199 0.2676 -0.1629 0.2744 0.1338 0.3993 -0.1769 -0.2157 -0.2161 0.2786 0.0941 0.2039 -0.2043 0.1296 0.1705 -0.1591 -0.0857 -0.1157 0.1967 0.2140 0.1347 0.1469 -0.2241 -0.1575 -0.1292 -0.1169 0.2592 -0.1009 -0.1798 -0.1777 0.2203 -0.1731 -0.1127 -0.1545 -0.1718 -0.1672 -0.1140 -0.2098 0.1811 -0.2043 -0.1541 -0.1423 0.1967 -0.2157 -0.1714 -0.2123 0.4137 0.1587 -0.1397 0.2330 0.1811 0.1372 0.1418 0.1376 -0.3128 -0.1718 0.2533 -0.1055 0.1967 0.2634 -0.1173 -0.3364 -0.1650 -0.2634 0.2195 -0.1494 0.1494 -0.2828 -0.1093 0.2651 -0.2685 -0.2592 -0.2009 0.3027 -0.1722 -0.2263 -0.1127 -0.1520 0.3664 0.1562 0.1731 -0.1515 -0.1279 0.1900 0.1275 0.2533 0.2056 -0.2457 0.1672 0.1900 0.2381 -0.1912 -0.1857 -0.3229 0.3499 -0.1182 0.1363 -0.2165 0.1621 -0.1022 0.1760 -0.2263 -0.0962 -0.3212 -0.1579 -0.2296 0.1321 0.2393 -0.1123 -0.1465 -0.2381 -0.1275 0.2588 -0.1207 -0.1769 0.1748 -0.1663 -0.1726 -0.1334 0.1482 -0.2094 0.2144 0.2989 -0.1976 0.2832 0.2068 0.1857 -0.1249 -0.2288 -0.2655 -0.4285 0.1781 0.1005 -0.2165 0.2963 -0.2258 0.1912 -0.1705 0.1617 -0.2448 0.1731 0.1283 -0.1511 -0.1266 0.1228 0.1684 0.1418 -0.2195 -0.1414 0.2410 -0.2406 -0.1862 0.1423 0.2347 -0.1203 0.1347 0.1266 -0.0996 0.1798 -0.1190 -0.1199 0.1363 0.1904 -0.1300 0.2258 -0.1182 -0.1127 -0.1967 0.2693 0.1853 -0.3461 -0.2203 -0.2237 -0.3360 0.1921 -0.2495 0.1410 0.3174 -0.2149 0.2832 -0.1760 0.1684 -0.2355 -0.2119 0.1511 -0.2579 0.2237 -0.1110 0.1617 -0.1769 0.2014 0.2828 0.1490 0.1570 -0.1575 -0.1106 -0.2689 0.1524 0.3364 -0.2347 0.1735 -0.1271 0.1287 0.2161 0.2735 -0.1722 0.1275 -0.2921 0.1300 0.1190 0.1524 -0.2680 0.1705 0.1583 -0.1414 -0.2165 -0.2676 -0.2068 0.1672 -0.1705 0.1110 -0.2537 -0.1874 0.1338 -0.2436 -0.1828 0.1418 -0.1904 0.1862 0.1136 -0.1587 -0.2263 0.1385 0.1376 0.2115 -0.1845 0.1216 0.2820 0.2014 0.1976 -0.2073 0.1372 -0.1461 0.1515 0.2005 -0.2216 0.1870 0.2216 0.1946 0.1254 -0.2892 -0.3558 -0.2258 -0.1959 -0.2018 -0.1507 0.1786 -0.1342 -0.1338 -0.2022 0.1372 -0.2098 -0.1072 0.1199 0.2431 0.1874 0.2697 -0.1916 -0.2292 0.2360 -0.1722 -0.1486 -0.3166 -0.2355 0.1849 -0.3162 0.1456 0.1802 -0.1659 -0.1431 -0.1980 0.1807 0.1055 0.1469 -0.2575 0.1916 0.2727 -0.1368 -0.1494 0.1271" HIT_INDICES="1 5 16 19 25 29 33 41 46 50 51 63 70 74 85 104 105 106 107 112 116 122 123" ES_PROFILE="0.0338 0.0481 -0.0055 0.0186 0.0135 0.0279 0.0422 0.0177 0.0224 0.0367 0.0802 0.0169 0.0021 0.0165 -0.0371 -0.1684 -0.1249 -0.0815 -0.0380 -0.0333 -0.0190 -0.0241 0.0194" RANK_AT_ES="103.0000" RANK_SCORE_AT_ES="-2.4100"/>
  <DTG RANKED_LIST="SexDevelopmentGenesPRL_remapped.rnk" TEMPLATE="na_as_pre_ranked" GENESET="gene_sets.gmt#GOBP_POSITIVE_REGULATION_OF_NUCLEOBASE_CONTAINING_COMPOUND_METABOLIC_PROCESS" ES="-0.1848" NES="-1.1005" NP="0.3272" FDR="0.7553" FWER="1.0000" CHIP="ftp.broadinstitute.org://pub/gsea/annotations_versioned/Human_Gene_Symbol_with_Remapping_MSigDB.v7.5.1.chip" RND_ES="-0.1090 -0.1243 0.2035 -0.1184 -0.2314 -0.2048 -0.2267 -0.3497 0.1842 0.2254 -0.1715 0.1483 -0.2547 -0.1350 0.1011 0.2108 -0.1855 -0.1855 0.1170 0.1822 -0.1835 -0.1177 0.1702 -0.1503 0.2201 0.2114 0.1277 -0.1383 0.1390 -0.1210 0.2168 -0.2407 -0.2480 -0.1376 -0.2560 0.2247 -0.1243 0.1184 0.1184 0.2859 0.2892 -0.1868 0.1110 0.1184 -0.1543 0.1363 0.1609 0.2367 0.1862 0.1656 0.0711 -0.2626 -0.1177 0.1164 0.2985 -0.1729 -0.2453 -0.2726 -0.1070 0.3324 -0.2480 -0.1602 -0.1237 -0.1915 0.2334 0.1762 -0.1070 0.1589 0.1702 0.1197 -0.2586 0.1430 0.1609 -0.1509 0.1543 0.1157 -0.1283 0.1529 0.1343 0.3451 -0.1862 -0.1556 -0.1642 -0.1177 -0.1124 -0.1350 -0.1410 0.1303 0.1715 -0.1277 -0.1868 -0.0971 -0.1117 0.2646 -0.2074 -0.1336 -0.1416 -0.1330 0.2347 -0.2686 -0.2826 -0.1569 -0.1137 0.1423 -0.1456 0.1556 0.2241 0.1662 -0.1516 0.1064 -0.1423 0.1596 0.1775 0.1755 -0.2247 0.1217 0.2001 -0.2620 0.1483 0.2081 0.1197 0.1430 -0.1090 -0.1430 0.2739 0.1695 0.1616 0.1995 0.1303 0.1622 -0.1343 -0.1596 -0.1117 -0.1336 0.1303 -0.2380 -0.1622 0.1689 -0.2234 -0.2108 -0.0824 -0.1469 -0.1203 0.2128 0.1822 -0.2247 0.1310 0.0918 0.1556 -0.2493 0.1576 -0.1370 -0.1549 0.2487 0.1835 0.2566 0.1902 -0.2387 -0.1782 0.1722 0.2281 -0.1669 -0.1203 0.2108 -0.1562 -0.0957 -0.1509 -0.1117 0.2646 0.0858 0.2952 0.1064 -0.2101 0.2227 0.1316 -0.3138 -0.2094 -0.1157 -0.2593 0.1928 0.1875 0.1616 -0.2021 -0.2041 -0.2194 0.2527 -0.1416 -0.1536 0.1090 -0.1602 -0.2028 -0.2806 0.1922 0.2453 0.1656 0.2606 0.1642 0.2247 0.1662 -0.2965 -0.1336 -0.1762 -0.3491 -0.1961 0.1543 0.1363 -0.1144 0.1210 0.1489 0.2041 0.1835 0.1935 0.1941 0.1848 0.1230 0.1735 0.1609 0.2068 0.3265 0.1549 0.1702 0.2593 0.0971 0.0977 0.2573 -0.1443 0.1343 -0.1862 0.1589 -0.1443 -0.0924 0.1217 0.1902 -0.1456 0.2048 0.3491 -0.0991 -0.2533 0.1855 0.1124 0.2320 0.1536 0.1396 -0.1170 -0.1915 0.1642 -0.1928 0.1941 0.2819 -0.1124 0.1642 0.2301 -0.1489 -0.0984 -0.3045 -0.1410 0.1669 0.2055 0.1223 -0.1715 -0.1230 0.1316 0.1104 -0.1064 -0.1516 0.1895 -0.1097 0.2520 -0.1064 0.1762 -0.1828 0.2633 -0.1124 -0.1868 -0.1609 0.2467 0.1170 0.0838 -0.1642 0.1064 0.1443 -0.3085 0.1722 -0.1941 -0.1842 0.2101 -0.0957 0.1536 0.1090 -0.1057 -0.1589 0.1822 0.1609 -0.1383 -0.2028 0.3471 -0.2081 -0.1463 -0.1782 -0.1137 0.1190 0.2141 0.1782 -0.1257 0.1383 0.1715 0.2633 0.1523 0.3245 -0.2699 0.1376 0.1569 0.1988 0.1203 -0.1509 0.1895 0.1749 0.0878 0.1742 -0.1430 0.1549 0.1576 -0.1629 0.1855 -0.1403 0.1250 -0.0918 -0.2008 -0.1775 -0.1529 -0.1190 0.1330 0.2480 -0.2201 0.1303 0.2354 -0.1177 0.1809 0.1915 0.1669 -0.2640 -0.1217 0.1955 -0.1223 -0.1523 -0.1416 0.1104 -0.1988 0.2832 -0.1410 0.2267 -0.1323 -0.1423 0.1270 0.1602 -0.2214 -0.2726 -0.1523 -0.1483 -0.2055 -0.1549 0.1097 -0.2021 -0.2114 0.1483 -0.2221 -0.1177 -0.0831 0.1436 -0.2281 0.1104 -0.1496 -0.1410 0.1257 -0.1888 -0.1137 0.1649 -0.2001 0.2048 0.1157 -0.1257 -0.1037 -0.2301 -0.1609 -0.2181 0.1689 0.1117 -0.1350 0.1416 0.1676 0.2241 -0.2241 0.2234 -0.0891 -0.1403 0.2374 0.1981 -0.1064 0.3278 -0.1403 0.2307 0.2088 0.2048 -0.1430 0.1430 -0.1842 -0.1456 -0.1310 -0.2048 -0.1363 0.2101 -0.2141 0.2566 0.2035 -0.1549 0.1775 0.2035 0.1729 0.0931 0.2653 0.1682 0.2148 -0.1203 -0.1941 -0.2407 -0.1562 -0.1416 0.2633 -0.1210 0.0971 -0.1629 -0.1004 0.1868 -0.1383 0.1403 0.1503 0.2261 0.1350 0.1795 0.1396 0.0971 -0.1729 -0.1037 0.1104 -0.1223 -0.1310 0.1722 0.1090 -0.1396 -0.1689 0.1383 0.1622 -0.1297 0.2035 0.1257 0.1044 0.1842 0.1503 -0.2420 -0.1051 0.1190 -0.2660 -0.0957 0.1722 -0.1602 -0.1164 0.1509 0.1749 0.1689 0.2394 0.2340 -0.2207 -0.1616 0.1855 0.0831 0.1616 0.1596 0.1250 -0.1928 0.1456 -0.1190 -0.1809 -0.2480 0.0997 0.2473 0.1835 0.1888 -0.0931 0.1343 -0.2261 0.4009 0.1436 0.1396 -0.2028 0.1642 -0.1835 -0.1596 0.1802 0.2028 0.2227 0.1855 -0.0758 -0.1170 0.1449 -0.1848 0.1110 -0.1117 -0.1330 0.1941 -0.1343 -0.1755 -0.1077 0.1682 0.3384 -0.1097 -0.1529 0.1529 0.2148 -0.1928 0.1549 0.1642 0.1516 -0.1017 0.2813 0.1928 -0.1715 0.1622 -0.1223 0.1536 0.1250 -0.1090 -0.1137 0.2247 -0.1669 -0.1908 0.1489 -0.1410 -0.1270 0.0977 0.2021 0.1636 -0.1263 0.2114 0.2507 -0.0971 -0.2301 -0.1403 -0.1582 -0.2387 -0.2294 -0.2886 -0.1616 0.1303 -0.1376 -0.1649 -0.1070 0.0758 -0.1223 0.1157 0.2081 -0.1596 0.1503 0.1629 -0.0997 -0.1975 -0.1562 0.1503 0.1297 -0.0884 -0.1316 -0.1702 0.1290 -0.1330 0.1343 0.1436 0.1556 0.1715 0.2606 -0.2008 -0.2440 0.1323 -0.1303 0.1975 -0.2307 -0.2586 0.1177 -0.1290 -0.0798 -0.2527 -0.1104 0.2041 -0.1104 -0.2161 -0.1662 0.1769 -0.1968 -0.1436 -0.1722 -0.2194 -0.1463 -0.1496 -0.1709 0.1170 0.2254 0.1536 -0.3085 0.0831 0.1755 -0.1489 0.2533 0.1084 -0.1682 0.1722 0.1616 -0.2620 -0.1948 -0.1762 -0.1895 0.1430 -0.2852 0.1190 -0.2114 0.1509 -0.1622 0.1423 0.1935 -0.2068 0.1130 0.2168 -0.1383 0.1755 0.1489 -0.1662 0.1509 0.1430 -0.1769 -0.1689 -0.1549 -0.1316 -0.1197 -0.1662 -0.1250 -0.1556 0.3358 -0.0831 -0.1775 0.2221 -0.1137 -0.1842 -0.1449 -0.1609 -0.1742 0.1689 0.1124 0.1915 -0.1536 0.1722 0.2374 0.2201 0.1197 -0.1596 -0.1782 0.1124 -0.1855 -0.1217 -0.0991 0.1536 -0.1762 0.2832 -0.1948 -0.1443 -0.0871 -0.1702 -0.1629 -0.1257 0.0851 0.1529 0.1396 -0.2214 0.3324 0.1223 -0.1130 0.1097 0.1709 0.2088 -0.1170 0.2487 -0.2600 -0.2394 -0.1456 0.2101 -0.1011 0.1981 0.2926 0.1383 0.1303 0.1410 -0.1283 0.1423 0.2028 -0.1596 0.1443 -0.1862 0.2520 0.2035 -0.1410 0.2660 0.1217 -0.2832 0.0891 0.0964 -0.0924 0.0778 -0.1449 0.3158 -0.1277 -0.2440 -0.2586 0.1988 0.0665 -0.2001 -0.1496 -0.1935 -0.1117 0.1563 0.1549 0.2181 0.0904 -0.1649 0.1656 -0.1297 -0.2733 0.2048 0.1895 -0.0997 -0.1503 -0.1297 -0.1223 -0.2434 -0.1862 0.2121 -0.1822 0.1190 -0.2254 0.0971 -0.1070 -0.2660 0.2281 -0.1729 0.1230 -0.1383 -0.0791 -0.1762 -0.1908 0.1383 -0.1064 0.2320 0.1037 0.1031 -0.1695 0.1237 -0.1742 0.2520 0.1749 -0.1828 0.1775 0.1589 0.2753 0.1303 0.1257 0.2334 -0.1981 -0.1396 -0.1582 -0.1469 -0.2227 -0.1184 0.1290 -0.1855 -0.1044 -0.1975 -0.2254 -0.1722 -0.2686 0.0931 -0.1662 0.4182 0.2241 -0.1622 0.1410 -0.2374 -0.2906 0.0878 0.1556 -0.1436 0.3231 -0.1336 0.2207 -0.2041 -0.1536 0.1715 0.1882 0.2094 0.2852 -0.1430 -0.1981 0.1456 0.2440 0.2035 0.1636 0.1323 -0.1902 0.2161 0.1835 0.1981 -0.2094 -0.1376 -0.1150 0.1928 -0.2500 0.1722 0.0977 -0.1250 0.2247 0.1549 0.1802 0.2088 -0.2021 -0.1629 -0.1755 -0.1602 0.2420 0.1336 0.1449 0.1875 0.1895 0.1802 -0.1523 0.1742 0.0791 0.2586 0.3032 -0.1290 -0.1523 -0.3351 -0.1815 0.2839 -0.2068 -0.2227 0.1197 -0.2088 0.1968 0.2460 -0.1642 0.1702 0.1589 -0.1203 -0.1084 0.1117 0.1336 -0.2021 0.3251 -0.1549 0.1915 0.2593 0.2207 0.1323 0.2108 -0.2374 -0.0997 0.1410 0.1031 0.2134 -0.2773 0.2839 -0.1489 -0.1024 -0.1848 -0.1011 0.1941 0.2447 -0.1316 0.1782 -0.2101 0.0858 0.1223 -0.2799 -0.1689 0.0665 0.1303 0.1715 -0.1383 0.1449 0.1543 0.2340 0.2427 -0.1403 0.1197 -0.1383 -0.2334 0.1423 0.1343 0.3059 0.1356 0.2254 -0.1263 0.2108 0.1529 0.2214 0.1489 0.2008 0.3424 -0.2148 0.1988 -0.1104 0.1749 -0.2221 -0.1702 -0.1589 -0.2121 0.2580 0.2374 0.1496 0.1436 -0.2965 0.1536 0.1815 0.1636 0.1483 0.1582 -0.2766 -0.1629 0.2866 0.1230 -0.1356 -0.1536 -0.0911 -0.2201 -0.1715 0.1941 -0.1523 0.1489 0.0964 0.1729 -0.1729 0.2307 -0.1310 -0.2201 0.2786 -0.1523 -0.2081 0.1336 0.2254 -0.3032 -0.1862 -0.2214 -0.1809 -0.1316 -0.1203 -0.1203 -0.1310 -0.1822 -0.1476 -0.2354 0.1031 -0.1297 0.1928 0.1629 0.1729 0.3344 -0.0878 -0.1037 0.1190 0.1316 0.1682 -0.2553 -0.1250 -0.1250 -0.1051 -0.1503 -0.1323 0.1423 0.3112 -0.1463 0.2061 -0.1376 0.1184 0.1350 0.1656 -0.1709 0.1343 0.1968 0.1184 0.1656 0.0931 -0.1908 -0.1277 0.1037 -0.2945 0.2188" HIT_INDICES="1 5 16 20 27 28 29 31 33 41 44 50 59 60 61 62 63 70 74 82 89 91 104 105 106 107 110 112 113 115 116 122" ES_PROFILE="0.0206 0.0199 -0.0552 -0.0559 -0.0884 -0.0572 -0.0259 -0.0053 0.0153 -0.0279 -0.0180 -0.0399 -0.0937 -0.0625 -0.0312 0.0000 0.0313 -0.0013 -0.0020 -0.0452 -0.0778 -0.0572 -0.1536 -0.1223 -0.0911 -0.0598 -0.0499 -0.0293 0.0020 0.0226 0.0539 0.0319" RANK_AT_ES="103.0000" RANK_SCORE_AT_ES="-2.4100"/>
  <DTG RANKED_LIST="SexDevelopmentGenesPRL_remapped.rnk" TEMPLATE="na_as_pre_ranked" GENESET="gene_sets.gmt#GRYDER_PAX3FOXO1_ENHANCERS_IN_TADS" ES="-0.2466" NES="-1.0998" NP="0.3234" FDR="0.7536" FWER="1.0000" CHIP="ftp.broadinstitute.org://pub/gsea/annotations_versioned/Human_Gene_Symbol_with_Remapping_MSigDB.v7.5.1.chip" RND_ES="-0.2375 0.2307 -0.1364 -0.3568 -0.2352 0.1364 -0.1955 -0.1239 -0.3170 0.1386 -0.2955 0.2125 0.2682 0.1545 0.2114 0.1182 0.2205 0.1784 -0.2318 0.1943 0.1670 -0.1307 0.1659 -0.3023 0.4375 -0.2432 0.1693 -0.2716 -0.1523 -0.1534 -0.1443 -0.1795 0.1852 0.2739 -0.2295 0.3193 0.1909 -0.1807 0.1977 0.2045 0.2216 -0.2750 -0.2057 -0.2023 0.1261 0.2511 -0.2386 -0.2580 -0.2455 0.2364 -0.2318 -0.2125 0.2318 0.2648 -0.3670 -0.3784 0.2193 -0.1375 -0.1420 0.2125 0.2591 -0.4125 -0.1648 -0.3705 0.3409 -0.2398 0.1909 -0.3489 0.3466 -0.1273 0.2761 0.1716 0.1807 0.1750 0.1716 0.1375 0.1864 -0.2682 0.2409 -0.2795 0.3125 -0.1557 0.2886 -0.1250 -0.2284 0.1091 0.2432 -0.2398 0.2125 -0.1955 0.3477 -0.2352 0.2682 0.1886 0.1966 -0.1307 -0.1545 0.2295 0.1420 0.2750 -0.1989 -0.2864 -0.1602 0.2750 0.1511 0.2841 -0.2114 0.1761 0.4227 0.3500 -0.2523 -0.3670 0.2341 0.1830 -0.1159 -0.2659 -0.1364 0.2852 -0.3864 -0.2477 0.1545 -0.2557 0.1545 -0.1955 0.1477 0.2102 0.1773 -0.3568 0.4159 -0.1682 -0.2898 0.1920 0.4466 -0.2045 0.1773 0.2852 0.2330 0.2955 0.1284 0.1477 -0.2034 -0.3420 -0.2966 -0.2534 0.1761 -0.2352 0.2034 -0.2091 0.1841 0.2511 -0.1648 -0.2875 -0.2193 -0.2375 -0.2455 -0.1773 -0.2023 0.1955 -0.1557 -0.2148 0.3239 -0.2386 -0.2386 0.1318 -0.2375 0.2125 0.1352 -0.1602 -0.1784 0.1830 -0.3500 0.2773 -0.2182 0.1602 -0.1045 0.0943 0.1227 0.2000 0.3307 0.1727 0.2682 0.1625 0.2330 -0.2068 0.1784 0.1239 0.1761 0.3045 0.1295 -0.1284 -0.1636 0.1818 -0.1375 -0.2205 0.4761 -0.3875 -0.3693 -0.2432 -0.2807 -0.3398 0.1693 0.2284 0.3102 -0.2455 0.1795 -0.2284 0.1830 -0.1489 0.1716 -0.1761 0.1557 0.4750 0.1864 -0.1545 -0.1932 -0.1830 -0.1875 0.1648 -0.2125 0.1727 0.2477 0.2670 0.1443 -0.2568 -0.2295 -0.2011 -0.2477 0.1932 0.3955 0.2693 0.2909 -0.1557 -0.1795 -0.1739 0.2091 0.2670 -0.1989 -0.2091 -0.1489 -0.3125 -0.1136 -0.2045 0.2045 0.1739 -0.2705 0.1955 -0.2648 -0.1398 -0.1693 0.1136 0.2170 -0.1170 -0.2580 -0.1670 -0.1932 -0.1386 -0.2182 0.2727 0.1932 0.1886 -0.1500 0.2307 -0.2364 -0.3864 -0.1568 -0.1761 0.3739 -0.3011 -0.2909 0.2580 0.2216 -0.2932 0.1068 0.2477 -0.2875 0.1568 -0.2023 0.1818 0.1761 -0.2034 0.1852 -0.1568 0.1386 0.1841 -0.2068 0.1523 -0.2045 -0.3182 -0.2659 -0.3466 0.2227 -0.2841 0.3761 -0.2545 0.2114 -0.2034 -0.3591 0.1852 0.2420 -0.1489 0.1682 -0.1659 0.1761 0.2705 0.1773 -0.2489 -0.2943 -0.2375 -0.2250 0.2352 0.2705 -0.2307 0.2295 0.3011 -0.2386 -0.1659 -0.2011 -0.3330 -0.1750 -0.1364 0.1739 -0.1943 0.2011 -0.3136 -0.2341 0.2034 0.1591 -0.3057 0.1398 0.1932 0.3318 0.1761 0.2625 0.2125 -0.2227 0.1580 -0.1841 0.1045 0.1773 0.2398 -0.2205 0.1818 0.1898 0.2602 -0.1784 -0.2182 -0.2534 0.3489 -0.1932 0.2102 -0.1375 0.4727 -0.1636 0.2636 0.1023 0.2705 0.1148 0.2432 -0.2739 -0.1455 0.2477 0.1352 0.4580 0.2193 0.2545 -0.1636 0.3489 0.2386 0.2739 0.2398 0.1364 0.2227 0.3205 0.1852 0.2045 -0.1580 -0.2920 -0.1716 0.2261 0.2364 -0.1898 -0.2386 -0.2648 -0.1614 -0.1409 0.3682 0.2523 -0.2568 0.1966 -0.2034 -0.2455 -0.2364 -0.2034 0.1136 0.2307 -0.1920 -0.2852 -0.3352 0.1807 -0.2386 0.2273 0.3545 0.3284 0.2955 0.2114 -0.1227 0.3659 0.1648 -0.3523 0.2534 -0.2920 -0.2602 0.1273 -0.1693 -0.1886 -0.2625 0.1636 -0.3795 -0.2205 -0.2841 -0.3455 -0.2102 0.1375 0.1227 0.2114 0.1920 -0.1989 -0.1205 -0.1602 0.3398 -0.2545 -0.2409 0.3125 -0.1670 0.1852 0.1841 -0.2955 0.2580 0.1534 0.2034 -0.2864 0.1489 0.2318 0.2034 0.2261 -0.2398 0.1557 0.1955 -0.1386 0.2284 -0.3455 0.2955 -0.1568 -0.1398 -0.0875 0.2011 -0.2011 0.1068 0.2511 0.1739 0.2943 -0.1920 0.1568 -0.2375 -0.1977 -0.1659 0.1886 -0.2000 -0.1330 0.2250 0.1761 0.1932 -0.2102 0.1818 0.3011 -0.2307 -0.1477 -0.3091 -0.0943 -0.3795 -0.2580 -0.3045 -0.1886 0.1523 -0.2114 -0.1761 -0.3023 0.2080 -0.2375 0.1739 0.1614 -0.4364 0.2818 0.2670 -0.1307 -0.2580 0.1636 -0.1364 0.3023 -0.1750 0.2023 -0.2159 -0.2636 -0.1784 -0.1852 0.2614 0.1682 0.2273 -0.2886 -0.1420 0.2068 0.1580 0.2466 0.1091 0.2852 0.2545 -0.1284 -0.3159 -0.2375 -0.2114 -0.2057 -0.2409 -0.1886 0.2102 0.1852 -0.2602 -0.2375 -0.2977 0.2068 -0.2330 0.2102 0.2920 -0.2307 -0.2864 -0.1795 -0.1670 -0.1898 -0.2886 0.2193 0.2273 -0.3045 0.1318 0.2205 -0.2477 -0.1307 0.2068 -0.3614 0.1568 -0.1943 0.2159 -0.1977 0.2205 0.2114 0.2102 0.2614 -0.2602 0.3818 -0.3125 -0.2034 -0.2602 0.2011 -0.2193 -0.2864 -0.1386 -0.2307 -0.2864 -0.3205 0.1864 0.1057 0.1727 -0.2102 0.2534 -0.1068 -0.2648 0.2534 0.1307 0.1784 -0.2295 -0.2102 -0.2102 0.3364 -0.2784 -0.3148 0.3341 0.2500 -0.1864 0.2841 0.1466 -0.1670 -0.1727 -0.3352 -0.1830 0.1943 -0.2420 0.1989 -0.2307 -0.2693 -0.2125 0.1682 -0.2477 0.1818 0.2739 -0.3011 -0.1807 0.1250 -0.2352 -0.2761 0.2920 0.3432 0.2477 0.1636 -0.1386 -0.2818 0.1239 -0.2239 -0.2989 0.2284 0.2409 0.1398 -0.2000 -0.2102 -0.1273 -0.1534 -0.2023 -0.1466 -0.3045 -0.3136 0.1977 0.2466 0.1807 -0.2909 0.3159 0.1318 0.1909 -0.2364 0.2568 0.1386 -0.2670 0.2318 -0.2636 0.2398 -0.2909 0.1636 -0.1648 -0.1500 -0.2307 -0.1227 -0.1727 0.1477 -0.2091 -0.2216 0.2727 0.2273 0.2795 -0.1648 0.3125 -0.1977 -0.2159 -0.2875 -0.2034 -0.2216 0.1807 -0.2273 0.1830 0.2216 0.2523 0.2295 0.3341 -0.2545 0.1773 -0.1898 -0.2693 -0.2170 0.1477 0.3443 0.2034 0.2864 -0.1409 -0.2034 0.1193 0.3443 0.1773 0.2398 -0.2807 0.1750 0.2466 0.1909 0.2136 0.2602 0.1739 0.3068 0.1773 -0.2943 0.2284 0.2443 0.2773 0.2591 0.3670 0.1852 -0.2955 0.1955 -0.2500 0.1795 -0.2273 -0.2193 -0.3386 -0.3625 -0.2659 0.1739 0.2023 0.1636 -0.3193 -0.2784 0.1920 -0.2091 0.2000 -0.1955 0.3034 -0.2273 -0.1739 0.3273 0.1920 0.3341 -0.1841 0.2091 0.1511 -0.1318 0.2125 -0.3239 0.1330 -0.2602 0.1420 -0.2136 0.3239 -0.1591 0.2148 0.1932 0.1625 -0.3307 0.1500 0.2864 -0.3580 0.3125 -0.1966 0.2068 -0.1205 -0.1227 0.2466 -0.3273 0.2909 -0.1568 -0.1784 -0.1875 -0.3477 -0.1455 0.3648 -0.1739 0.1761 -0.1864 0.1330 0.2545 -0.3114 -0.2682 -0.1386 0.3136 0.1295 -0.2193 0.1716 -0.2068 0.1466 -0.2136 -0.2261 -0.2034 0.2545 -0.1636 0.1420 -0.2636 0.2386 0.1693 -0.3852 0.1307 0.1773 0.1591 0.1636 -0.3432 -0.3318 0.2034 -0.1761 -0.1557 0.1682 0.3284 0.2330 -0.2011 -0.1739 -0.2045 0.1909 0.2375 -0.2034 -0.1739 0.2455 -0.2830 -0.1216 0.2273 0.2773 0.2080 -0.2011 0.1216 0.2818 0.1875 0.3273 0.2477 0.2011 0.3420 -0.3330 -0.2784 -0.1739 -0.1307 -0.1466 -0.2830 0.3500 -0.2216 -0.3716 -0.3148 0.2170 -0.2170 0.1659 0.2375 -0.2489 -0.1409 0.1727 0.2295 -0.1864 0.2295 0.3034 0.1682 0.1591 0.1534 0.1716 0.1409 -0.2250 -0.2205 0.3386 -0.1773 -0.2830 0.2420 0.3795 0.1511 0.1557 -0.3500 0.1352 0.2125 -0.2966 -0.1750 -0.1477 0.2125 -0.1966 -0.1693 -0.2205 0.2739 -0.1398 -0.1750 0.2045 0.1682 -0.1932 -0.1318 0.1568 0.2602 -0.2841 -0.2432 0.2318 0.1432 0.1693 -0.2102 0.1989 -0.2466 -0.1250 0.1716 0.2307 -0.2273 -0.2943 0.2477 0.1364 -0.1557 0.1920 0.1841 0.2466 0.1943 -0.2443 -0.1716 -0.2398 0.2830 -0.1727 -0.1136 -0.1739 0.3170 -0.2352 -0.2875 0.1693 0.1500 -0.1364 0.3182 -0.1477 0.3273 -0.2136 0.3352 0.1784 -0.2000 0.2216 0.2125 0.4330 -0.2375 0.3398 0.1511 0.4102 -0.1955 -0.2284 0.1557 -0.2102 0.2784 0.2830 -0.1409 0.1466 -0.2477 -0.1864 -0.1920 -0.1750 0.1602 -0.2045 -0.1977 0.1670 0.3761 -0.1852 -0.2682 0.2000 -0.1841 0.1807 0.2295 -0.2148 -0.2977 -0.2705 -0.4250 -0.2591 0.1352 0.2000 -0.2989 0.3034 0.1727 -0.1807 0.2330 -0.1773 -0.2023 0.1568 0.1830 0.2955 -0.3080 0.1852 -0.2705 -0.1977 0.1568 0.1977 -0.2068 -0.1750 0.1477 0.2545 -0.1727 -0.2375 0.2125 -0.1670 -0.2102 0.1761 -0.1977 -0.4034 -0.1830 -0.2170 0.3841 0.1273 -0.2761 -0.1602 -0.2295 -0.1057 -0.1364 0.2159 -0.0966 0.2034 -0.2000 0.2023 0.3341 0.0989 -0.2102 -0.1159 -0.2284 -0.2455 -0.3591 -0.1750 0.1466 0.2932 -0.2511 0.1477 -0.2580 0.1818" HIT_INDICES="5 12 14 20 25 29 44 60 70 98 105 107 108 110 112 113" ES_PROFILE="0.0170 0.0250 0.0784 0.0955 0.1216 0.1568 0.0920 0.0182 -0.0011 -0.1841 -0.1761 -0.1227 -0.0602 -0.0068 0.0466 0.1091" RANK_AT_ES="97.0000" RANK_SCORE_AT_ES="-1.0400"/>
  <DTG RANKED_LIST="SexDevelopmentGenesPRL_remapped.rnk" TEMPLATE="na_as_pre_ranked" GENESET="gene_sets.gmt#HP_ABNORMALITY_OF_THE_SPINAL_CORD" ES="-0.2719" NES="-1.0996" NP="0.3340" FDR="0.7511" FWER="1.0000" CHIP="ftp.broadinstitute.org://pub/gsea/annotations_versioned/Human_Gene_Symbol_with_Remapping_MSigDB.v7.5.1.chip" RND_ES="0.2325 0.1579 -0.1447 0.2281 -0.2982 -0.2061 -0.1535 0.2851 -0.3333 0.2982 0.1754 0.3114 0.2544 -0.4035 0.2281 -0.1228 0.2018 -0.2632 0.2061 -0.1754 0.1930 -0.2281 -0.1711 -0.2632 0.2193 -0.1798 -0.2018 -0.4167 -0.2807 -0.2588 -0.2675 -0.2237 -0.3289 -0.1535 -0.3114 0.3684 0.1930 0.1623 0.1930 -0.2544 0.2851 0.1842 0.2281 -0.1667 0.3070 0.2851 0.4035 -0.1491 -0.3991 0.2807 -0.2939 0.1842 -0.2149 0.2632 -0.1974 0.1711 -0.1404 0.2193 -0.2632 0.1667 -0.4167 -0.1886 -0.1930 0.1930 -0.2851 -0.1798 0.2588 0.1842 0.2412 0.2412 -0.2281 0.3070 0.1886 -0.3421 0.2018 -0.2588 0.1667 0.2193 0.2368 0.5482 -0.2719 0.3509 0.3333 0.2895 -0.2368 -0.1667 -0.4123 -0.1360 0.3640 0.2763 -0.1491 0.3377 -0.2018 0.2632 -0.4868 0.2895 0.1711 0.3246 -0.2325 0.2763 -0.1798 -0.3070 0.2018 0.2018 0.1798 -0.2675 0.3158 0.3070 0.2193 -0.3289 0.2061 0.3377 0.2456 -0.2149 -0.1667 -0.1754 -0.1360 -0.1535 -0.1754 -0.1623 -0.2544 -0.2895 -0.2807 0.1272 0.2061 -0.2061 -0.2588 -0.1798 -0.1754 0.2105 0.2237 0.3772 0.2632 0.1404 -0.2368 -0.2368 0.2544 0.2061 -0.1974 0.3509 -0.2544 -0.2807 -0.2807 -0.1360 0.2281 -0.2018 -0.1667 0.3289 0.4079 -0.1053 -0.2544 -0.2325 -0.2412 -0.2456 0.3640 0.1053 -0.2851 -0.2149 0.2982 -0.1579 0.3947 -0.1974 0.3421 -0.2588 0.3377 -0.1754 0.2412 0.1886 -0.1754 0.2895 0.2018 0.2807 0.2500 0.2281 -0.1623 -0.1842 -0.1842 0.2018 -0.2982 -0.2675 0.2193 -0.2632 -0.2105 -0.1798 -0.2105 -0.3684 0.2982 -0.2719 0.2237 -0.2018 -0.2237 -0.2412 -0.3202 0.2325 -0.1798 -0.2018 -0.2325 -0.2675 -0.2500 0.1184 0.4561 -0.1798 0.1491 0.3246 0.2982 0.2675 0.2193 0.2456 -0.1974 0.1711 0.1447 0.2851 -0.3202 0.4298 -0.3070 0.5175 0.2500 0.2018 -0.2193 0.1842 0.1579 0.2851 -0.2632 -0.2544 -0.3596 -0.3465 0.1842 -0.1711 -0.2281 -0.3377 -0.2939 0.2018 0.2281 -0.1842 -0.3026 0.2325 -0.1754 -0.2982 0.1974 -0.3026 -0.2018 0.3026 -0.1711 0.2632 -0.1447 0.2719 0.1886 -0.2061 0.2807 -0.1842 -0.1886 -0.3202 -0.2939 -0.2544 -0.1404 -0.1491 -0.1316 -0.1667 0.1886 0.3421 -0.2105 -0.1754 0.2149 0.2982 0.1711 -0.3289 0.3158 -0.2193 -0.2325 -0.2675 -0.2149 -0.2675 0.1842 -0.2500 -0.1623 0.3202 -0.3947 0.2675 -0.2456 0.3246 0.2368 0.1272 0.1623 -0.2807 0.3333 0.3947 0.1711 -0.2061 0.2719 -0.2895 -0.4298 0.2237 0.1798 0.1579 0.3596 0.2412 0.5219 0.2368 0.4474 0.1711 0.1316 0.2632 0.3289 -0.1404 0.1491 0.1930 0.5175 -0.3904 0.1974 -0.2281 0.2632 0.3289 -0.3947 0.3289 -0.2456 -0.2105 -0.2325 -0.2544 0.2719 0.2544 -0.2368 0.2237 -0.2763 -0.1930 0.2325 -0.1316 0.2500 0.2193 0.2982 0.1623 0.2939 0.1491 0.3596 -0.2281 0.2500 0.2368 -0.2807 -0.1930 -0.3640 0.1886 0.2412 -0.2939 -0.2325 -0.2500 -0.2895 0.2588 0.3333 0.1842 -0.3860 -0.4737 -0.3026 0.1447 0.1360 -0.1754 0.1798 0.2412 -0.2193 -0.2982 0.2456 0.2763 0.1623 0.2675 0.2851 -0.2544 0.3289 -0.2939 -0.2895 -0.1930 -0.1404 -0.2237 0.2675 -0.3246 0.3860 -0.3114 0.1535 0.5351 -0.1798 -0.1667 0.2719 0.2281 0.2763 -0.1228 0.1930 0.1754 -0.2763 0.4474 -0.1886 -0.2412 0.3991 0.2412 0.1535 0.2018 -0.1842 -0.1754 -0.1886 -0.1842 -0.2193 -0.2807 -0.1404 -0.1579 0.1930 -0.4298 -0.2895 0.1623 -0.2018 0.2412 0.2763 -0.1754 -0.3158 -0.1316 0.2719 0.2500 -0.1974 0.1579 -0.1404 0.1798 -0.1798 0.1053 0.2719 0.4956 0.2412 0.2588 -0.3509 -0.3596 -0.3553 -0.2105 0.1930 0.2412 -0.1579 -0.1711 -0.2193 0.3246 0.2895 0.2412 -0.2632 0.1930 0.2719 0.1798 -0.4035 0.2719 -0.2456 -0.2105 0.2412 -0.2456 -0.1798 0.1447 0.2544 -0.1842 -0.2325 -0.2193 -0.2895 -0.2193 0.2105 0.2719 -0.2018 0.2763 0.2456 0.3070 -0.2412 -0.2237 -0.2719 0.2061 -0.3246 -0.2237 -0.1886 0.3289 0.2588 0.1842 -0.2237 0.3509 0.3289 -0.2149 0.2895 0.2544 0.3816 0.3158 0.2456 0.3465 -0.3158 -0.2412 -0.2500 0.1579 -0.2632 -0.2368 -0.3465 0.3377 -0.4254 0.2368 0.2807 0.1930 0.3114 -0.2675 -0.1798 0.1886 0.4035 -0.1623 -0.2675 -0.1535 0.3421 -0.1579 0.2368 0.2018 -0.4167 -0.1930 0.3026 -0.3246 0.1754 -0.2939 0.3728 -0.5044 -0.2763 -0.2544 0.2851 -0.3947 -0.3333 -0.2719 0.2237 0.2719 0.3114 0.1974 0.2588 -0.1754 -0.3202 -0.2105 -0.4167 -0.2412 -0.2149 0.2763 -0.2237 0.2939 0.2895 -0.1579 0.1579 0.1272 0.2544 -0.3070 0.2018 -0.3026 -0.2456 0.3377 -0.2851 0.2368 -0.3509 0.2544 0.1798 0.3070 0.3026 -0.2325 0.3553 -0.2281 0.1491 0.1930 0.1974 0.1930 -0.1754 0.2632 0.4167 -0.2281 0.3026 -0.2325 -0.1754 -0.2281 0.1886 -0.2105 -0.3596 0.3728 0.2325 0.3421 0.1974 0.3070 0.2851 0.2018 0.3246 -0.3246 0.2325 -0.1623 -0.1754 -0.1798 0.3070 -0.1886 -0.3947 -0.1535 -0.2018 -0.1842 0.3289 0.2018 0.2149 -0.1316 0.3026 -0.2368 -0.3114 -0.3728 -0.3553 -0.3684 0.2807 -0.2368 -0.3465 0.2982 0.1886 -0.1623 -0.2105 -0.1754 0.2281 0.1535 -0.2588 0.1886 0.2588 -0.2763 -0.2018 -0.2105 -0.4649 0.1579 -0.1667 -0.2149 0.1842 0.2675 -0.1886 -0.1272 0.3246 -0.2895 0.2281 -0.2851 -0.3070 0.3333 -0.2105 -0.1623 -0.1930 -0.2368 0.1228 -0.3333 0.3158 -0.2719 -0.1798 -0.1930 -0.1886 -0.2237 -0.3728 -0.2895 -0.3860 -0.2895 0.3158 0.4123 0.1623 0.1228 -0.1140 0.2982 -0.1447 -0.1798 -0.3202 -0.5175 0.3772 0.2412 -0.2632 0.1754 0.1711 -0.3070 -0.3728 -0.3070 -0.1447 0.2895 -0.1491 -0.4211 -0.2061 -0.2018 -0.2105 -0.1491 0.1930 -0.2237 0.1886 -0.1974 -0.2456 -0.2412 0.2018 -0.1623 0.1798 -0.2939 0.1579 0.1798 0.1491 0.2149 0.5482 -0.2763 0.2325 -0.3991 -0.3070 -0.1798 -0.2018 -0.1711 0.2500 -0.1974 -0.1886 -0.3202 0.2412 -0.1974 0.2412 -0.2544 0.4342 -0.2325 -0.2763 0.2675 0.4298 0.1842 0.3026 0.1096 -0.1798 -0.1316 0.3728 0.3421 -0.2544 0.1930 0.2456 -0.2982 0.2675 0.2939 0.3991 -0.2193 0.1623 0.2149 -0.3377 -0.3904 0.3070 -0.1491 0.2237 0.2807 -0.5439 -0.2149 -0.2281 -0.1930 -0.2895 0.2149 -0.3246 -0.1491 -0.2456 0.2325 0.2325 -0.2456 -0.2456 -0.3114 -0.2018 -0.2895 0.1623 -0.1667 0.3026 0.3596 -0.3070 0.3509 0.2544 0.2895 -0.1798 0.4605 0.2895 -0.1754 0.2982 -0.2149 0.1491 0.4781 -0.2895 0.2193 0.1930 -0.1754 0.1667 0.2632 0.2193 0.2105 -0.2588 0.1974 0.3947 0.3596 -0.2193 -0.3202 0.1316 0.2588 0.1623 -0.2939 -0.3421 -0.2719 0.2456 -0.2719 -0.1711 0.2281 -0.2544 -0.1491 0.1404 -0.2368 0.1316 -0.3333 -0.3158 0.2018 0.1491 -0.1623 -0.2325 0.3640 -0.2632 0.2851 0.2632 -0.2763 -0.2763 0.2500 -0.2544 0.1623 -0.2281 -0.2763 0.1974 0.2719 0.2763 -0.2982 0.1886 -0.1798 0.3114 -0.2675 0.1447 0.2456 0.3553 0.1974 -0.3114 -0.3026 0.3509 -0.3202 -0.2456 0.2368 0.3246 -0.3246 -0.2061 -0.1974 0.2105 -0.2325 0.1842 0.1711 0.2982 -0.2018 0.2105 -0.2237 -0.1623 -0.1184 0.2588 0.1930 -0.1754 -0.2412 -0.2456 0.2982 -0.1579 -0.1623 0.2939 0.2544 0.2895 0.4211 -0.1886 0.2149 -0.1930 0.2982 0.1754 -0.3509 0.2193 -0.3070 -0.3289 -0.2456 0.1798 0.2895 0.1140 0.3202 -0.2939 -0.3333 -0.3158 0.2368 0.1667 0.2675 0.3289 0.1579 0.3158 0.2281 -0.2939 -0.2149 -0.2851 0.1316 -0.2018 0.1447 -0.2061 0.3904 -0.1404 0.3465 0.3202 0.1623 -0.3377 0.1667 0.4737 -0.1535 -0.2807 -0.3465 0.2018 0.1886 0.4211 0.1491 -0.2588 -0.1754 0.3947 0.2675 0.2719 0.2368 0.2763 -0.2982 -0.1579 -0.3026 0.2368 0.1974 0.1140 0.1623 0.2325 0.1316 0.2939 -0.2281 -0.2895 0.2807 -0.3158 -0.3509 0.2632 -0.1974 0.2149 0.2105 -0.2632 -0.3246 -0.2149 0.1886 0.1491 0.2061 0.3509 -0.2149 -0.3421 -0.2851 0.3202 -0.2456 -0.2018 -0.2500 -0.2105 -0.2807 0.1316 0.2632 -0.4298 0.2149 -0.5570 0.2193 0.1974 -0.2105 -0.1711 0.3465 -0.2368 0.3202 0.1842 -0.2149 0.2632 0.1974 0.2588 0.2939 -0.2368 -0.2982 0.2193 -0.2544 -0.2061 -0.2456 -0.2982 0.4737 0.3465 -0.2895 -0.2105 -0.2412 0.1579 0.1754 0.2763 0.4079 -0.3904 0.3114 -0.3640 -0.2325 -0.2763 0.2412 -0.2105 -0.2807 0.3465 0.2982 -0.2895 -0.3904 0.3947 0.2237 -0.2895 0.3860 -0.1798 0.1842 -0.2939 0.1623 -0.2588 0.2456 0.2368 -0.3026 -0.2149 -0.1184 0.1491 -0.2018 0.2018 -0.2544 -0.2675 0.2325" HIT_INDICES="3 20 39 43 73 74 90 94 96 104 117 118" ES_PROFILE="0.0570 0.0000 -0.0746 -0.0175 -0.1886 -0.1053 -0.1535 -0.0965 -0.0219 0.0000 -0.0219 0.0614" RANK_AT_ES="72.0000" RANK_SCORE_AT_ES="0.1000"/>
  <DTG RANKED_LIST="SexDevelopmentGenesPRL_remapped.rnk" TEMPLATE="na_as_pre_ranked" GENESET="gene_sets.gmt#HP_ABNORMALITY_OF_THE_PALM" ES="-0.1917" NES="-1.0986" NP="0.3314" FDR="0.7501" FWER="1.0000" CHIP="ftp.broadinstitute.org://pub/gsea/annotations_versioned/Human_Gene_Symbol_with_Remapping_MSigDB.v7.5.1.chip" RND_ES="-0.1437 0.1250 0.1354 -0.2083 0.1500 0.2563 -0.1125 -0.1250 -0.1333 -0.2000 0.0938 -0.1688 -0.2708 -0.1583 -0.1708 0.1229 0.1625 -0.1750 -0.2667 0.1604 -0.2208 0.0813 0.1229 -0.1167 -0.0646 0.1000 0.1688 0.1271 -0.1208 -0.2604 -0.1750 0.1354 0.2667 0.2167 0.1708 -0.1583 0.2063 -0.1250 0.1000 -0.1521 -0.2792 0.1354 -0.2625 -0.3604 0.1104 -0.1187 -0.1146 -0.1563 0.1292 0.1125 0.1167 0.0875 -0.2604 -0.3167 0.1229 0.1438 0.1313 -0.1354 0.1833 -0.1583 -0.1479 -0.0917 -0.1917 -0.2000 -0.1396 0.1667 0.1229 0.1458 -0.1146 0.2292 0.2771 0.1688 -0.1979 -0.1187 -0.1458 -0.2208 0.1479 -0.1979 -0.1604 -0.1125 -0.1521 0.1292 -0.1062 -0.2438 -0.1771 0.1188 -0.1979 0.1792 0.2208 -0.1229 -0.1125 0.2188 -0.1229 0.1104 0.1833 0.2542 0.1875 -0.1687 0.1958 -0.2479 0.1958 -0.2271 0.1208 -0.2333 0.1708 -0.1125 -0.2229 -0.2146 0.1750 -0.1937 0.2000 0.1854 -0.1417 -0.1417 -0.1667 -0.1792 -0.1813 -0.1146 -0.1021 -0.1458 0.1375 0.0875 0.1438 0.1688 -0.2125 0.1375 -0.1562 0.2396 0.1979 -0.1771 -0.1625 0.1396 0.1479 -0.2979 0.1250 -0.1417 0.2646 -0.1042 0.1479 -0.1875 -0.1458 -0.1479 -0.1625 0.1875 0.2125 0.2479 -0.1229 0.1708 0.1104 -0.2188 0.1958 0.1500 -0.2333 -0.1000 0.1979 0.2146 0.2250 0.1667 0.1063 0.1958 -0.1312 0.1792 -0.2333 0.1646 -0.2208 -0.1917 -0.1583 0.2708 -0.1354 -0.2125 -0.1896 -0.2438 -0.2062 0.1813 0.2125 0.1833 -0.1000 0.1729 -0.1708 -0.1313 -0.1333 -0.1125 -0.1563 -0.1437 0.1104 0.1458 -0.2792 0.1750 0.1979 -0.1604 -0.1375 0.1250 0.1688 0.1438 -0.1625 0.1458 -0.2292 0.2313 -0.2354 0.1313 -0.1771 -0.1167 0.1229 -0.1750 0.1333 -0.3125 0.1417 -0.2250 -0.1625 -0.2396 0.2125 -0.1354 0.2250 0.1521 -0.1833 0.2250 0.1875 0.1917 -0.1229 -0.2437 0.0958 -0.1563 0.0917 -0.2375 -0.3604 -0.1688 0.1896 -0.1625 0.1708 0.2354 -0.1521 -0.2000 -0.1979 0.2792 -0.1417 -0.1604 0.1896 0.1417 0.1979 0.1354 -0.1396 -0.2208 0.1354 -0.1667 0.1333 0.1750 0.2333 0.1146 -0.2042 0.1042 0.3813 -0.1542 -0.1667 0.1625 -0.1062 0.1125 0.2396 0.2208 -0.2062 -0.1333 0.2750 0.0938 0.1604 -0.2104 -0.1146 -0.1771 0.1521 0.1583 0.0896 -0.1479 -0.1333 0.1021 0.1417 -0.1625 -0.0937 -0.1250 -0.1354 -0.1479 0.1250 -0.1625 0.1354 0.1729 0.1854 0.2708 0.1333 -0.1271 -0.1312 -0.3417 -0.2021 0.1729 0.1458 0.1667 -0.1604 -0.2438 -0.2083 0.1292 0.1396 0.0979 -0.1521 -0.2313 -0.0833 0.2292 0.1313 0.0771 -0.2687 0.2125 0.1063 -0.3125 -0.1375 0.1854 0.1667 0.2688 -0.0833 -0.3104 0.1646 0.1854 0.1438 -0.2125 -0.1792 -0.0958 -0.2979 -0.2542 -0.2458 -0.1646 -0.3708 -0.1417 -0.2083 -0.2875 -0.1125 -0.3083 0.1313 0.1708 0.1042 0.1583 0.1000 0.1646 0.2042 0.1833 0.0875 0.2125 0.2458 0.1708 -0.1667 0.1729 -0.2167 -0.2208 0.1833 0.2958 -0.1271 -0.1562 0.2208 -0.2146 0.1417 -0.1646 -0.1063 -0.1292 0.1521 -0.2021 -0.2208 -0.2042 0.1417 -0.1167 0.1688 0.1458 -0.1479 -0.1000 -0.2604 0.1771 -0.2083 -0.1604 0.1458 0.2688 0.1688 -0.1521 0.1083 -0.1833 -0.0896 0.2688 0.1667 -0.2417 0.1188 0.1063 0.1146 0.1146 0.1229 0.1375 0.2229 -0.2271 0.1271 0.1250 -0.1062 0.2500 -0.1042 -0.2292 0.0938 0.1292 0.1833 -0.1604 -0.1771 -0.1479 0.1375 -0.1479 -0.1333 -0.2562 -0.1771 0.1938 -0.1583 0.2167 -0.1646 0.1646 -0.0771 0.1375 0.1229 -0.1833 0.1479 -0.2562 0.2542 0.1979 -0.1958 -0.1042 -0.1396 0.1583 -0.1479 0.1688 0.0938 0.1479 -0.1958 0.1521 -0.2292 -0.1271 0.1292 0.2292 -0.2021 -0.2083 -0.1771 -0.2188 -0.1833 -0.1667 0.3063 0.1125 -0.1958 -0.1583 0.2188 -0.2792 0.0979 0.2708 0.1604 0.1833 -0.1396 -0.2667 0.1125 0.1979 -0.2313 0.1792 -0.1750 0.1646 -0.0937 0.3188 -0.1375 0.1813 0.1604 0.2896 -0.1896 -0.1250 -0.1708 0.1375 0.2979 -0.1792 0.1958 0.2958 0.2479 -0.1542 -0.1458 -0.1167 0.2125 0.1146 0.1104 0.2188 0.1458 -0.1271 0.1896 -0.1458 -0.1771 -0.1417 0.1583 0.1146 -0.1333 -0.1187 0.1396 -0.1604 -0.1812 -0.1417 -0.1687 0.1354 0.1438 0.2458 0.1458 -0.2937 0.0750 0.1667 -0.2021 0.1646 -0.1458 -0.1396 -0.2542 0.0938 -0.1417 0.1542 0.1625 0.1604 -0.1896 0.1458 -0.1354 -0.1375 0.2833 0.1438 0.1917 -0.2000 0.1500 0.1292 0.2438 -0.2125 0.1688 -0.1458 0.2083 0.1333 -0.1771 0.1833 -0.0875 0.1208 -0.2375 -0.1333 0.1521 0.1646 -0.3146 0.1167 -0.1271 -0.2979 -0.1687 0.1771 -0.2104 -0.1521 0.1521 0.1583 -0.1229 0.1604 -0.1417 -0.2062 0.1396 -0.1167 0.1208 -0.1812 0.1438 0.1771 0.1083 0.1417 0.1542 -0.1437 -0.0937 0.1375 -0.1375 -0.1229 0.1500 0.1646 -0.2250 0.1417 -0.1396 -0.1396 0.1354 0.1375 -0.1208 -0.1354 -0.1354 0.2104 0.2083 -0.1667 -0.1312 -0.2188 0.2354 -0.1292 0.1729 -0.1604 -0.1271 -0.1250 -0.2292 -0.1312 0.1583 0.2458 0.1563 -0.1104 -0.2021 0.1938 0.2146 0.1667 0.1563 -0.1333 0.2417 -0.1833 0.1667 0.2167 -0.1750 0.3208 -0.2542 -0.1604 -0.2083 -0.1396 -0.1292 -0.2583 0.2229 0.1688 -0.1229 0.1583 -0.3250 -0.2125 0.3979 -0.2208 0.2333 -0.1938 -0.1229 -0.1979 0.1417 0.0979 -0.2146 -0.2062 -0.1125 -0.1042 0.2021 0.1188 -0.1958 -0.1021 0.1979 0.1813 -0.1833 -0.1812 0.1604 -0.1312 -0.1250 0.1958 0.1167 0.0917 0.1188 -0.1417 0.1563 0.1396 0.2188 0.1313 0.1146 0.1000 -0.2000 -0.1750 -0.2125 0.1292 0.2250 0.1750 0.2333 0.3333 0.2625 -0.2958 0.1229 0.1396 -0.1187 0.1354 -0.2083 -0.2229 -0.2021 -0.1437 -0.0896 0.1021 0.2792 -0.2021 0.1583 0.1354 -0.1854 0.1729 -0.1625 -0.1917 0.1521 -0.1875 0.1875 -0.1542 -0.1250 -0.1083 0.1708 0.1313 0.1333 0.1208 -0.1042 0.1854 -0.1500 -0.2917 -0.1479 0.1208 0.1104 -0.2458 0.2271 -0.1021 -0.1229 -0.2271 -0.2062 0.2000 0.1625 0.1625 0.1604 -0.1250 0.1333 -0.1208 0.2375 0.1438 -0.1625 0.1333 -0.1313 0.1208 0.1896 0.1146 -0.1500 0.1229 -0.2000 -0.1771 0.2646 -0.1875 -0.1687 0.1813 -0.0958 0.2250 -0.1250 -0.1667 -0.1917 0.0896 -0.2354 0.1333 0.2167 0.1708 0.1167 -0.1146 0.2333 -0.1937 -0.1021 -0.1500 -0.1375 0.2021 -0.1812 0.1500 -0.2396 -0.1604 -0.0979 -0.1604 0.1479 -0.1104 -0.2792 -0.1729 -0.2792 0.1000 0.1500 -0.1562 -0.2375 -0.1792 0.1542 -0.1479 0.1646 -0.0979 -0.2229 0.1583 0.1604 0.1500 0.1396 -0.2042 0.2438 -0.2292 0.1604 0.1688 -0.1729 -0.1229 -0.1146 -0.1708 -0.1125 0.1979 0.1125 -0.2000 -0.2271 -0.1687 0.2083 0.0854 0.2333 -0.1000 0.1521 0.2354 -0.1854 -0.1396 -0.2250 -0.2021 0.1396 0.2250 -0.2083 0.1875 0.1521 0.2563 -0.1521 0.2042 0.1813 -0.1229 0.1271 -0.1271 0.2438 -0.0750 0.1938 0.2438 0.1042 0.1646 0.2542 0.2208 0.1813 0.1625 0.1542 0.1521 -0.1563 0.1458 -0.1688 0.1563 -0.1771 -0.1167 -0.1521 0.2375 -0.2146 0.2583 0.1208 0.1396 0.1688 -0.1208 -0.1958 -0.1646 -0.1354 -0.1167 -0.1604 0.2167 -0.1500 0.1042 0.2708 0.1333 0.1125 0.1896 -0.2479 -0.2062 0.0958 0.1354 -0.3187 0.1896 -0.1062 -0.1625 -0.1625 0.1313 0.2813 0.1250 0.1146 -0.1896 0.2646 -0.1708 0.2396 -0.2271 0.2042 0.1188 -0.1937 -0.1792 0.1708 0.1875 0.1979 -0.2271 0.1646 -0.1771 0.2250 0.1479 -0.1708 0.1646 -0.1417 -0.1792 -0.2250 -0.2583 -0.1417 -0.1500 0.1750 -0.1000 0.2000 -0.2542 0.1646 -0.1000 -0.2042 0.2083 -0.2417 0.2542 0.1250 -0.1479 0.2104 0.1729 -0.1667 0.1083 -0.1021 -0.1625 0.1813 0.1479 0.1938 -0.2833 -0.1583 0.0854 -0.1937 -0.2208 -0.2562 -0.1500 -0.1333 0.1813 0.1292 0.1708 -0.1333 -0.1146 -0.1875 -0.1708 0.1563 0.1333 0.1292 0.1583 -0.1292 -0.2083 0.1792 -0.1958 -0.1812 -0.3083 0.1125 0.1542 -0.1812 -0.2979 -0.1875 -0.1750 -0.3021 -0.2062 0.2063 0.1417 0.1875 -0.2062 0.1500 0.2333 0.1354 -0.1167 -0.1208 0.1625 -0.1167 0.1438 0.1792 -0.1333 0.1667 0.1042 0.2771 -0.1312 0.1604 0.1458 -0.1646 -0.1021 0.1479 -0.1854 0.2688 0.1000 0.1458 -0.1792 -0.1146 0.1625 0.0938 0.1146 -0.1750 -0.1521 -0.1146 -0.1646 -0.1708 -0.1542 -0.1437 0.1875 -0.1667 0.2000 0.1104 -0.1104 0.1417 -0.2021 -0.3146 -0.2479 -0.1542 0.1833 -0.1563 0.1896 -0.1229 -0.2604 -0.2333 0.1646 -0.2021 -0.1687 0.1854 -0.1604 -0.2000 -0.1917 -0.1229 0.1188 -0.1792 0.1375 0.1063 0.1063" HIT_INDICES="3 14 20 25 28 33 37 38 52 54 58 60 61 64 65 71 79 80 83 90 91 95 105 108 109 115 116 118 119 120" ES_PROFILE="0.0021 -0.0688 -0.0875 -0.0958 -0.0833 -0.0917 -0.0896 -0.0562 -0.1583 -0.1354 -0.1333 -0.1104 -0.0771 -0.0646 -0.0312 -0.0500 -0.0896 -0.0562 -0.0437 -0.0729 -0.0396 -0.0375 -0.0979 -0.0854 -0.0521 -0.0708 -0.0375 -0.0146 0.0188 0.0521" RANK_AT_ES="51.0000" RANK_SCORE_AT_ES="1.5700"/>
  <DTG RANKED_LIST="SexDevelopmentGenesPRL_remapped.rnk" TEMPLATE="na_as_pre_ranked" GENESET="gene_sets.gmt#HP_APLASIA_HYPOPLASIA_OF_THE_EAR" ES="-0.2375" NES="-1.0985" NP="0.3212" FDR="0.7471" FWER="1.0000" CHIP="ftp.broadinstitute.org://pub/gsea/annotations_versioned/Human_Gene_Symbol_with_Remapping_MSigDB.v7.5.1.chip" RND_ES="-0.2273 0.1568 -0.2693 -0.1148 0.3102 0.2989 -0.2227 -0.1386 0.1932 -0.3511 -0.2705 -0.1636 0.1875 0.2011 -0.2250 0.2284 -0.1727 0.1580 0.3705 -0.2727 -0.1864 -0.1830 0.1682 -0.1830 0.1580 -0.1920 0.2557 -0.2057 -0.1443 -0.2943 -0.2375 -0.1466 -0.1409 -0.2159 0.1659 -0.2489 -0.1466 0.1739 0.1284 -0.2727 0.1318 0.1205 -0.1739 0.1807 0.1580 0.2761 0.2420 0.3295 0.2455 -0.1682 0.2034 -0.2807 0.1841 0.1875 0.2102 0.1602 -0.2000 -0.1466 0.1466 -0.2511 0.1716 -0.1227 0.3091 0.2648 -0.2148 0.1864 0.1148 0.1841 0.1136 0.1557 0.1841 0.3011 -0.2023 0.2455 0.1682 0.2455 -0.1489 0.2125 0.3057 -0.3614 0.2159 0.2216 0.3659 0.1784 -0.1693 -0.1955 -0.1432 -0.2398 -0.1375 -0.2432 -0.1386 0.2852 0.3102 -0.1693 -0.1784 0.1818 -0.1330 -0.1648 0.1534 -0.3023 -0.2330 -0.1568 0.1739 0.3443 -0.1568 -0.3455 0.1205 -0.2670 0.1932 0.1625 0.1432 -0.2875 -0.1295 -0.1557 -0.2489 -0.1659 0.2443 -0.2091 -0.2216 -0.2159 0.3330 0.2761 0.1693 -0.2102 -0.1955 0.1170 -0.2239 0.2011 -0.2636 0.1580 0.1534 -0.1432 0.1670 0.1420 0.2670 0.1864 -0.3273 0.2670 -0.3420 0.1614 -0.2636 0.2420 0.1727 -0.1795 -0.2125 -0.3352 -0.2330 -0.1409 -0.3102 -0.3648 0.1295 0.2011 -0.2841 0.1239 -0.2875 -0.1648 0.1761 -0.2852 -0.2227 0.2705 0.2170 0.2011 0.1909 0.1739 0.2000 -0.1182 -0.2727 0.1875 0.1091 0.1102 0.2580 0.1443 -0.1886 0.1432 0.1375 -0.2080 -0.2795 0.1920 0.2011 0.1841 -0.2557 0.1318 -0.1818 -0.2477 -0.2386 0.2886 0.2909 -0.2557 -0.1409 -0.1625 0.2034 0.1216 0.2523 -0.1591 -0.1341 -0.2352 0.2227 0.2216 0.1739 0.2080 0.2466 -0.1864 0.1659 0.3977 0.2886 0.1955 0.2580 -0.1330 -0.3011 -0.1455 0.1148 -0.4205 -0.2114 0.2977 0.1375 -0.2250 -0.3466 0.2364 -0.1727 0.2545 0.1818 0.1534 0.3500 -0.2261 0.1977 0.2011 0.1477 0.1705 -0.2216 0.1057 0.1659 -0.4136 -0.2307 0.3080 0.1523 0.2159 -0.1693 0.1534 0.3466 0.2386 -0.1545 0.3159 0.1773 -0.4114 0.1750 0.1807 -0.1920 0.2795 -0.2136 0.2398 -0.2591 0.2182 0.4102 -0.2489 -0.1989 0.1989 -0.1364 -0.1739 -0.2011 -0.1057 0.2034 0.2239 -0.2159 0.1909 -0.2307 0.1489 -0.2489 -0.2580 0.2091 -0.2102 -0.1568 -0.2114 0.2761 -0.2193 0.2261 0.2750 0.2466 0.1511 -0.1841 -0.3409 -0.1682 0.1864 -0.1841 -0.2057 -0.1261 -0.1432 0.2102 -0.1784 0.1489 0.3080 -0.2125 0.1830 -0.1920 -0.1795 -0.2136 0.2761 0.1852 -0.2886 -0.1932 0.1455 0.2545 -0.1580 -0.2011 0.2352 0.2227 0.3341 -0.2670 -0.2125 -0.1693 0.1511 -0.1261 -0.3420 0.3136 0.1284 -0.1636 -0.3227 0.2307 0.2693 -0.2489 -0.1795 0.2841 -0.1739 0.3682 -0.2443 -0.3682 0.2057 -0.1273 0.3318 0.1761 -0.1932 -0.1636 0.1511 -0.2273 0.1818 -0.1909 0.2000 -0.1580 -0.3875 0.2943 0.2045 -0.1318 0.3182 -0.1864 -0.2455 -0.1818 -0.2295 -0.1284 -0.1659 -0.2102 -0.1875 -0.1705 -0.3170 -0.3239 -0.1920 0.4136 -0.1466 0.2739 0.2773 0.3341 -0.2284 -0.1625 -0.2625 -0.1443 0.2034 0.1636 -0.3250 -0.2011 0.2091 -0.3045 -0.2330 -0.2670 0.1739 0.2125 0.2170 0.2875 -0.2432 -0.1773 0.1705 0.2682 -0.2398 -0.1739 0.4034 -0.3773 -0.1307 0.1807 -0.1477 -0.2193 -0.1920 0.2284 -0.1943 0.3136 0.1534 -0.3023 -0.4682 -0.1500 -0.3352 0.2920 0.1455 -0.1841 -0.1500 0.2182 0.2193 -0.2091 -0.2545 0.1568 0.2523 0.2114 0.1398 -0.4261 -0.2102 -0.1500 -0.2193 0.2886 -0.2909 -0.1114 0.2852 0.2864 0.1909 -0.1989 0.3477 -0.2432 -0.1886 0.1216 -0.2239 0.2375 -0.1852 0.2977 0.2432 0.1682 -0.1591 -0.2295 0.1852 -0.1682 -0.1830 -0.2659 0.2761 0.2375 0.1670 -0.2057 -0.1909 -0.1909 -0.1830 0.1750 0.2580 0.2080 0.1920 -0.1773 0.2625 0.3159 0.2307 0.1886 0.2489 0.1830 0.1864 0.4773 -0.2125 0.2011 0.1580 0.2466 -0.2386 -0.1136 0.1864 -0.0989 -0.2227 -0.4318 0.2841 -0.2716 0.3307 0.2080 -0.1386 -0.1239 -0.2909 0.1864 -0.4023 0.2136 -0.1761 -0.2057 -0.1398 -0.2216 0.2273 0.2955 0.2273 0.2432 -0.2477 -0.2966 0.3273 -0.2341 -0.2523 0.1750 0.3159 0.1830 -0.2989 0.2170 -0.1602 0.2852 -0.1545 -0.1739 0.1693 -0.2193 -0.1068 -0.3034 0.2864 -0.2386 -0.1670 -0.2250 0.2636 -0.1557 0.2386 0.2807 0.3466 -0.2102 -0.1409 0.1466 -0.1080 -0.2023 0.2500 0.1648 0.2920 0.1920 0.1852 -0.1727 0.2727 0.3307 0.2375 0.1648 -0.3182 -0.1920 -0.2670 -0.2170 0.2182 -0.1943 0.2352 -0.1614 0.1648 -0.1966 0.1523 0.2205 0.1716 -0.1420 0.1727 -0.2011 -0.1455 -0.1455 0.1580 0.1227 0.2193 0.1716 0.1318 -0.1670 -0.2148 -0.2216 -0.1909 -0.1670 0.2545 -0.3591 0.2034 -0.1761 -0.1273 -0.1420 0.2034 -0.1875 -0.2409 0.1920 -0.2295 0.2284 0.1750 -0.3614 -0.1284 0.3136 -0.2409 -0.1909 -0.1534 0.1818 -0.1852 0.2557 0.3170 -0.1216 0.2466 0.2557 -0.2830 -0.1557 -0.2307 0.1545 0.2341 0.1295 0.2080 0.1773 -0.1864 0.1761 0.3318 0.4307 0.2602 -0.2955 -0.2125 0.2557 -0.2057 -0.4432 0.3420 0.2705 0.1784 -0.1761 -0.3591 -0.2852 0.1761 -0.2773 -0.1955 -0.2761 -0.2057 -0.1568 0.2966 0.3125 -0.1511 0.1591 0.1273 -0.2216 -0.3386 -0.2886 -0.2045 0.1466 0.2534 0.2000 0.2682 0.1920 -0.1830 -0.3091 0.3045 -0.2352 0.1307 -0.1932 0.3205 0.1932 0.2841 0.1932 -0.1636 -0.2068 -0.2136 -0.2966 -0.2818 -0.1080 0.1693 -0.2080 -0.1398 0.3648 -0.2614 -0.1159 -0.2750 0.3114 0.2284 -0.2898 -0.2159 -0.2182 0.3057 -0.2148 0.4705 0.1352 0.3193 0.2523 0.1182 -0.2784 0.2091 -0.1227 -0.1807 0.1307 0.1500 -0.2795 0.2477 -0.1364 -0.1750 -0.3205 0.2659 0.1773 -0.1761 0.1557 -0.2739 0.1534 0.2818 -0.2386 0.2227 -0.1932 -0.2216 -0.2682 -0.1477 -0.1500 0.2091 -0.1580 -0.2000 -0.1375 0.2125 0.1875 0.3307 -0.2489 -0.1830 0.1330 0.1511 0.1216 -0.2455 -0.1909 -0.2489 -0.2011 -0.3034 -0.1682 0.2989 0.1068 0.3318 0.1841 0.1466 -0.2659 0.1886 0.1750 0.1966 -0.2193 -0.2318 -0.1670 0.3136 0.2557 0.1148 -0.1955 0.2455 0.1580 0.1966 0.2295 0.3170 -0.1511 0.2386 0.2205 -0.2818 -0.2000 -0.3091 -0.2727 0.1886 0.3432 0.1841 0.2432 0.1727 0.1727 0.1852 0.2352 -0.2500 -0.2500 0.2284 -0.1966 -0.3511 0.1932 -0.1523 0.2739 0.2432 0.1648 0.3807 -0.1864 0.1420 0.1943 -0.1227 -0.2148 0.1227 -0.2568 0.2795 -0.3295 -0.2114 -0.1750 0.2000 0.2216 0.0966 0.2557 -0.2148 0.2659 -0.1614 0.2636 -0.1466 0.1057 -0.2318 0.3136 0.1205 0.2591 -0.4091 -0.1295 0.2114 -0.2068 0.3830 0.2955 -0.2205 0.3602 -0.1909 0.1761 -0.1943 -0.3000 -0.2455 -0.1489 -0.1932 -0.2091 0.2568 0.1261 -0.1648 -0.1307 -0.3795 0.2750 0.2898 0.2557 0.1273 -0.1580 0.2159 -0.1114 -0.2080 -0.1318 0.4080 0.1125 0.1818 -0.3250 0.1898 0.2489 -0.2045 0.3545 -0.2330 -0.2818 0.3318 -0.2841 -0.3159 0.3352 0.2136 -0.1386 -0.3432 0.2011 0.3364 -0.2307 0.2864 0.1943 -0.2818 0.2614 -0.3068 -0.2102 -0.1375 -0.2466 -0.1727 0.2420 -0.4420 0.2216 -0.2284 -0.1477 -0.2886 0.1830 0.1761 0.1727 0.1273 -0.1136 -0.3114 0.1773 0.2705 0.1807 -0.2784 -0.1375 0.2682 -0.1920 0.1443 -0.2466 -0.2068 0.0966 -0.2216 0.2636 0.1295 -0.2159 -0.0932 -0.2750 -0.1761 0.2659 -0.1625 0.2443 -0.1580 0.2875 -0.3773 -0.1807 -0.2273 -0.1750 -0.2182 -0.1739 -0.2102 0.2739 -0.2068 0.2727 0.0886 -0.2216 0.1716 -0.1557 0.1830 0.3091 -0.2784 -0.2841 -0.2920 -0.1511 0.1932 0.1943 -0.3477 0.2148 -0.1114 0.3216 0.2375 0.2398 -0.1500 -0.1295 -0.1739 -0.1670 -0.1318 -0.2534 0.1909 0.1955 0.1955 0.2386 0.2295 0.1955 0.1716 0.1420 0.1614 0.1489 0.1318 -0.1898 -0.3023 0.2011 0.2466 0.2284 0.1398 -0.1455 0.1580 0.2318 0.1705 -0.2500 -0.1830 0.1943 -0.1807 0.2114 0.2511 -0.2182 0.3341 -0.1648 0.1614 0.1568 -0.2455 -0.2580 0.1466 0.2477 0.2205 0.2216 0.3080 -0.1307 0.2830 -0.1773 0.2011 -0.1307 -0.2193 -0.2125 0.2920 -0.1659 0.2795 -0.1875 0.1750 -0.2693 -0.1943 -0.2284 0.1670 0.3034 0.1977 0.1602 0.3057 0.1580 -0.1568 0.2648 0.1568 -0.2205 0.2591 0.2466 0.0920 -0.2932 -0.1398 0.3636 -0.2398 0.1591 -0.2852 0.1466 -0.1545 -0.1693 0.2955 0.2398 -0.1909 -0.1886 -0.1602 0.2352 0.2114 -0.2750 -0.1455 -0.2455 0.1784 0.2443 0.2216 -0.3330 0.1625 0.4216 0.1682 -0.2898 -0.2455 0.2295 -0.2966 0.1773 -0.2114" HIT_INDICES="17 19 27 33 37 58 59 60 76 97 104 105 106 112 116 118" ES_PROFILE="-0.0920 -0.0386 -0.0398 -0.0227 0.0125 -0.1068 -0.0443 0.0182 -0.0557 -0.1750 -0.1670 -0.1045 -0.0420 -0.0250 0.0102 0.0636" RANK_AT_ES="96.0000" RANK_SCORE_AT_ES="-0.9500"/>
  <DTG RANKED_LIST="SexDevelopmentGenesPRL_remapped.rnk" TEMPLATE="na_as_pre_ranked" GENESET="gene_sets.gmt#HP_OPTIC_ATROPHY" ES="-0.2228" NES="-1.0934" NP="0.3314" FDR="0.7556" FWER="1.0000" CHIP="ftp.broadinstitute.org://pub/gsea/annotations_versioned/Human_Gene_Symbol_with_Remapping_MSigDB.v7.5.1.chip" RND_ES="0.3773 -0.1535 0.1481 0.2425 -0.3724 0.2996 -0.2095 -0.2169 0.2356 0.2120 0.2740 -0.2755 -0.1156 -0.2523 0.2833 0.2277 0.1805 -0.2499 0.2248 -0.3163 -0.1889 -0.2533 -0.2858 0.2543 -0.2976 -0.1466 -0.1604 0.1343 0.2076 0.1299 0.0989 0.2125 -0.1727 0.1781 -0.2273 0.1131 0.2002 0.1776 0.3433 0.2681 -0.2941 -0.1997 0.2789 0.2440 0.1653 -0.1535 0.3301 -0.2474 -0.1854 -0.2381 -0.2381 0.3266 -0.1525 0.2223 -0.2553 0.2071 -0.1235 0.1913 0.2518 0.3817 0.2150 0.1490 -0.1840 -0.2356 -0.2287 -0.4904 0.1938 -0.2518 -0.2376 0.2381 0.1727 -0.1623 0.1412 -0.1608 0.2125 0.1584 0.2159 0.1171 0.4309 0.2646 0.1382 -0.1972 -0.1067 0.3084 -0.1820 -0.2882 0.1849 0.1727 -0.2027 -0.1254 0.3000 -0.2351 0.1938 -0.1323 0.0999 0.1564 0.1968 0.2381 0.2273 0.1436 -0.2592 -0.1490 0.2484 0.1864 -0.1845 -0.2007 0.1515 -0.1608 -0.1938 -0.1535 0.2627 -0.2061 0.1677 0.4530 0.2307 0.2027 0.2341 -0.2307 0.2740 0.1284 0.1667 -0.1805 -0.2150 -0.1151 0.2095 0.1574 -0.2720 -0.1736 -0.1082 -0.2194 -0.2671 -0.2991 -0.1200 -0.1574 -0.2312 -0.1358 0.2577 -0.1879 -0.1904 0.2764 -0.1422 0.1992 -0.1913 0.1874 -0.2961 0.1923 0.0905 -0.1215 -0.2814 -0.2223 0.2425 -0.2622 0.1225 -0.1294 0.1387 0.2927 0.3792 -0.2273 0.2307 -0.2110 -0.1697 0.1471 -0.2592 -0.2263 0.1289 -0.2868 -0.2135 0.1574 0.1279 0.1702 0.2253 -0.2356 0.1810 -0.1997 -0.1569 -0.2622 -0.2868 -0.1495 -0.1495 0.1038 0.2882 0.1431 -0.1722 0.1869 -0.2646 0.1628 -0.2833 0.2951 -0.2356 -0.2450 0.2336 -0.1795 0.1279 0.1854 0.1805 -0.2213 0.1643 0.2091 -0.2159 -0.2494 0.2130 -0.2154 0.2204 -0.3148 0.2553 -0.1574 0.2258 0.1471 0.1328 -0.2273 -0.1190 0.2892 -0.2110 -0.3315 0.2499 -0.1599 0.3035 -0.2636 0.2159 0.2150 0.2317 -0.1948 -0.3419 0.3527 0.2415 0.2179 0.1151 -0.3197 -0.2297 -0.1982 0.2661 0.1195 -0.1756 -0.2066 -0.3276 -0.2814 -0.1185 -0.1525 -0.1161 0.1574 0.1899 0.1884 -0.2036 0.1889 -0.1190 -0.2341 0.1997 0.2287 0.1795 -0.2774 0.1485 -0.2051 -0.2110 0.2031 0.1889 0.1815 -0.3060 -0.1913 -0.1864 0.1643 0.3197 -0.2499 -0.1805 -0.2696 -0.1559 0.2720 -0.2184 -0.2445 -0.1968 -0.2056 0.3187 -0.1230 -0.2602 -0.3119 0.1628 -0.1289 0.1712 0.1136 0.1633 -0.2017 0.3020 0.1997 -0.4156 0.1589 0.1392 -0.1412 -0.2858 -0.3714 -0.1790 0.1810 0.2100 0.1171 0.2715 -0.1569 0.2823 0.1417 0.1771 0.2459 0.1909 0.1972 0.2577 0.2332 0.1397 -0.1972 0.1899 0.2966 -0.1899 -0.2322 -0.1564 -0.1284 0.1205 -0.1358 -0.1667 -0.1889 0.1677 -0.2145 0.3055 -0.2169 0.1505 0.1431 0.1810 -0.1879 0.1845 -0.2204 -0.2179 0.1476 -0.2799 0.2218 -0.1884 0.2120 0.1938 -0.1574 0.2627 -0.1761 0.2027 -0.2036 -0.1879 -0.1909 -0.2494 0.4004 -0.3360 -0.3128 0.2110 -0.1053 -0.1692 -0.1889 -0.2253 -0.1510 -0.1982 -0.2986 -0.2336 -0.2179 0.1535 -0.2779 -0.1874 -0.1107 -0.1909 0.2543 0.1535 0.1102 -0.1471 -0.1387 -0.3596 -0.3271 0.1235 0.1456 0.2745 -0.2814 -0.2277 -0.2051 0.1244 -0.1761 -0.2848 -0.2568 0.2587 0.1795 -0.1372 -0.1584 0.1667 -0.2287 -0.2681 0.2484 0.1658 -0.1825 0.2366 -0.1264 0.2646 0.2213 0.2258 -0.1549 0.1353 0.1849 -0.1564 -0.2154 -0.2533 0.3055 -0.2518 0.2469 0.2622 0.1599 -0.1790 -0.1559 0.2966 -0.1805 -0.3453 0.1854 0.2587 -0.1510 -0.1781 -0.1343 0.1589 0.1854 -0.1549 -0.2204 0.3000 -0.2696 0.1830 -0.1904 0.2400 0.1372 -0.1235 -0.2440 0.1289 -0.1913 0.2400 -0.2145 0.1402 0.1658 0.1225 0.2135 0.2391 0.2661 0.2351 -0.1431 0.1471 0.3010 0.1318 -0.2076 -0.1372 -0.1072 -0.2322 -0.2312 -0.1722 -0.2031 0.3571 -0.1790 -0.1825 0.3045 0.2366 -0.1663 -0.1643 0.1549 -0.1471 0.2228 -0.2823 0.1658 0.1564 -0.1205 -0.1682 -0.2509 0.2297 -0.2002 0.3409 0.1490 0.2858 0.1545 -0.1692 0.2150 -0.1658 -0.2228 -0.2636 0.1485 -0.2779 -0.2071 0.2941 0.2007 -0.3128 -0.1481 -0.2612 0.1717 -0.1904 0.2464 -0.2705 -0.1968 -0.1702 -0.2371 -0.1854 -0.2469 -0.1530 0.2740 -0.1343 0.1948 0.1923 0.1727 0.1761 -0.1628 0.2873 -0.2243 -0.1889 -0.1308 0.1746 0.2066 0.1559 0.1658 0.2110 -0.2951 0.1756 0.1825 -0.2518 -0.2543 -0.1677 -0.2031 0.2740 -0.1525 -0.2602 -0.1854 0.1043 -0.1776 0.1471 -0.1559 -0.1466 0.3045 -0.2307 -0.1992 -0.2381 0.2577 -0.2391 0.2351 0.2100 0.2145 0.2415 0.0949 -0.2415 -0.1933 -0.2135 -0.1879 0.1727 -0.2430 0.1805 -0.1235 -0.1663 -0.1653 0.1244 -0.1845 0.1761 -0.2086 -0.1795 0.2076 -0.2435 -0.1481 -0.2518 0.2686 0.2076 -0.3433 -0.1702 0.1874 -0.1549 0.2499 0.2464 0.2809 -0.1717 0.2400 -0.2150 0.1958 -0.2110 0.2169 0.3094 0.2941 -0.1490 -0.2740 -0.1731 -0.3153 -0.2425 -0.1884 -0.1062 0.1510 -0.1038 -0.1495 -0.1623 0.3419 -0.1466 -0.2145 0.1402 -0.1968 0.1840 0.1623 -0.2381 -0.1982 -0.2858 0.1658 -0.1594 0.1628 0.1284 -0.3428 -0.1938 0.2179 -0.1490 0.1795 0.1510 0.3197 -0.1264 -0.1854 0.2169 0.1879 -0.2941 -0.1540 0.1594 0.2646 0.2317 0.2774 0.1810 0.1023 -0.2086 0.3045 0.1107 -0.2061 0.1845 0.1608 0.2499 -0.1805 -0.1731 0.1618 -0.1692 -0.1608 -0.3758 -0.1943 0.2882 -0.1869 -0.1594 -0.1899 -0.1682 0.1510 -0.2509 0.2474 -0.4225 0.1500 0.1481 0.2907 0.2391 -0.1500 -0.1062 -0.1815 -0.1963 0.3910 0.0925 -0.2027 -0.2730 0.1092 0.1166 -0.3222 0.1992 -0.2017 0.1510 0.2730 0.2371 0.1879 -0.1166 -0.1195 -0.2627 -0.2061 0.1889 0.1387 -0.2400 -0.2051 -0.1702 -0.1972 -0.1471 -0.1712 -0.2730 0.1849 0.2179 0.1136 -0.1948 0.1913 0.2410 -0.1215 -0.1540 -0.1879 0.2223 0.2056 -0.1466 -0.2356 0.1535 -0.2858 0.3079 0.1490 -0.2184 -0.2400 -0.2243 -0.1717 -0.2218 -0.2533 0.1692 0.1604 -0.2873 0.2484 -0.1407 -0.3094 0.2533 -0.2051 0.2410 -0.1372 -0.1913 -0.1663 -0.2661 -0.1889 0.1358 0.1899 0.1633 0.1436 -0.1756 -0.2218 0.1781 -0.1786 0.1909 -0.1736 0.2651 0.1190 0.1308 0.1377 -0.2568 -0.1982 0.3842 0.1786 0.2273 0.1407 0.3104 0.2228 0.2740 0.2007 0.1879 -0.1515 -0.1328 -0.1107 0.2218 0.1667 0.2007 0.1982 -0.1702 -0.2258 0.2027 0.2868 0.2602 0.2592 0.3128 -0.2356 0.1195 -0.2228 0.1599 0.1382 -0.1412 0.2602 0.1121 0.1490 -0.1702 -0.2135 0.1771 -0.2415 -0.1899 -0.1318 0.1697 0.2007 -0.1731 -0.1731 -0.3222 0.1717 -0.2961 -0.2371 0.1594 0.2066 -0.2543 -0.1618 0.2194 0.2661 -0.2095 -0.3783 0.3197 -0.1938 -0.2745 -0.3128 0.2351 0.1840 0.1574 0.2164 -0.1397 -0.1500 0.2907 -0.1958 -0.1121 -0.1102 -0.1594 0.1481 0.2076 0.2371 0.1530 -0.2194 -0.2095 0.2204 0.1781 -0.2415 0.2568 -0.2223 -0.1790 -0.1382 0.2120 0.2066 0.1958 -0.1608 0.2041 -0.2415 0.1658 0.2189 -0.2086 0.1692 0.0935 0.2341 -0.2263 0.2110 0.1948 0.2253 -0.2464 -0.2459 0.2568 -0.1481 -0.1003 0.2764 -0.2356 0.2882 -0.1176 -0.3173 -0.1682 -0.2346 0.2017 0.2312 -0.2253 -0.1628 0.1968 0.2194 0.2720 0.1687 -0.1313 -0.3035 0.1048 -0.1854 -0.1402 -0.1308 0.2145 -0.1564 0.2391 0.2317 -0.1874 -0.2868 0.1313 0.2189 -0.1717 -0.1628 -0.1756 -0.1997 0.2120 -0.1171 0.1279 -0.1756 -0.1028 -0.2558 0.1161 -0.1102 0.3222 -0.3010 -0.1348 -0.2002 0.1643 0.3266 0.1943 -0.1746 -0.2671 -0.1968 0.1387 0.1677 -0.1623 -0.1692 0.2533 -0.1466 -0.2848 -0.1913 0.1717 0.2381 -0.2322 -0.1279 0.3453 0.1279 -0.2622 -0.1407 -0.1623 -0.1466 -0.1166 -0.1510 0.1854 0.1402 0.1131 -0.2553 -0.1131 -0.1761 -0.1776 -0.1067 0.1151 -0.1776 0.4717 0.2833 -0.2509 -0.2159 0.1456 0.2612 -0.1564 -0.1269 0.2086 0.1530 -0.1776 -0.1948 0.1899 -0.1476 -0.2371 0.2755 -0.1982 0.2907 -0.1904 0.1982 0.1338 0.1899 0.1048 -0.1658 0.2799 -0.2051 -0.3571 -0.3399 0.1643 -0.1289 -0.2086 0.2932 -0.1810 0.0999 -0.2602 -0.2577 0.2346 -0.2150 0.1805 0.2332 -0.1500 0.1195 -0.2159 0.1697 0.1879 0.1751 0.2656 0.1992 0.1687 0.2243 0.1574 0.2154 -0.2627 0.2307 0.1599 -0.2961 0.1131 -0.1594 -0.1761 -0.1559 -0.1992 -0.1377 -0.2150 -0.0930 0.1628 -0.1313 0.1402 -0.0944 0.2317 0.2469 0.1918 -0.2061 0.2450 -0.1933 0.1731 0.1943 0.1761 0.1820 0.1254 0.2499 0.2277 -0.2332 0.3714 0.2159 0.1569 0.2312 -0.1151 0.1845 0.1466 0.2696 -0.1102 -0.2715 0.3000 -0.2154" HIT_INDICES="5 27 35 37 48 57 60 64 68 72 83 88 90 92 97 99 105 113 118" ES_PROFILE="0.0059 -0.1377 -0.1505 -0.1072 -0.1481 -0.1702 -0.1363 -0.1117 -0.0871 -0.0625 -0.1033 -0.0880 -0.0448 -0.0015 0.0138 0.0571 0.0630 0.0502 0.0654" RANK_AT_ES="56.0000" RANK_SCORE_AT_ES="1.0500"/>
  <DTG RANKED_LIST="SexDevelopmentGenesPRL_remapped.rnk" TEMPLATE="na_as_pre_ranked" GENESET="gene_sets.gmt#HP_ABNORMAL_LACRIMAL_DUCT_MORPHOLOGY" ES="-0.2914" NES="-1.0932" NP="0.3314" FDR="0.7530" FWER="1.0000" CHIP="ftp.broadinstitute.org://pub/gsea/annotations_versioned/Human_Gene_Symbol_with_Remapping_MSigDB.v7.5.1.chip" RND_ES="-0.2414 0.1845 0.2914 0.1897 0.2293 0.2224 0.2224 0.2448 0.3155 -0.1741 0.3034 -0.2293 -0.3138 -0.3121 0.2845 0.2190 -0.2793 -0.3017 0.1793 -0.2966 -0.1103 0.3259 0.2224 0.2741 -0.3810 -0.2707 0.3121 -0.2655 0.2552 0.3690 0.2586 0.2379 0.3810 0.2190 -0.2655 0.4017 0.1879 0.2379 0.2655 0.2845 0.2845 -0.2328 -0.1741 0.3293 -0.4638 -0.1966 0.2603 -0.2621 -0.3931 0.3017 0.1466 -0.2759 0.3414 -0.2086 0.2879 -0.2414 0.2207 0.3603 0.1724 -0.1362 -0.2397 -0.3034 0.2534 -0.2845 0.4948 0.2431 0.2638 -0.2517 0.2362 0.3397 -0.2224 -0.2414 -0.2586 0.4293 -0.2448 -0.4655 -0.1724 0.1759 0.2707 0.3966 -0.1707 0.2293 0.2000 0.1897 0.2534 -0.2138 0.3483 -0.2534 0.2655 -0.1776 -0.3655 -0.2534 0.2897 0.3155 0.2621 0.4379 -0.2017 -0.3845 0.2500 -0.2397 -0.3017 0.2345 -0.3069 -0.3931 0.2845 0.2534 0.4362 0.4552 -0.2552 -0.2586 0.2724 -0.2121 0.3103 0.1569 0.2448 0.4362 -0.1707 -0.4121 -0.2569 0.3121 -0.3897 0.2241 0.2966 -0.3655 -0.2931 -0.3569 -0.1741 -0.3621 0.2190 0.3690 0.3810 0.3069 -0.1741 -0.2017 -0.2690 -0.1793 0.2862 -0.2310 0.3603 0.2328 0.2034 -0.3017 -0.2655 0.1759 0.1534 -0.2328 -0.2483 -0.2466 0.2328 -0.2793 0.2276 -0.1724 -0.2052 0.2966 -0.1966 0.2121 -0.2724 -0.1707 -0.1103 0.1552 -0.1707 -0.2190 -0.2362 0.3431 -0.2224 -0.3034 0.3052 0.3897 -0.1517 0.1862 0.3155 -0.4983 0.2483 -0.2155 -0.1621 -0.1810 -0.5276 0.3397 0.1845 -0.1862 0.5552 0.2034 0.2190 0.3569 0.2569 0.2155 0.2069 -0.1397 -0.2448 -0.1345 0.3517 0.3414 -0.2155 -0.2569 0.2241 0.3138 -0.2569 -0.1534 0.2466 -0.2948 0.1414 0.1259 -0.2655 -0.2741 0.3241 0.2000 0.2362 0.3707 -0.3569 0.2534 -0.1793 -0.2052 -0.2069 -0.1966 -0.1362 -0.3707 -0.4483 -0.3155 -0.3983 -0.4052 -0.1776 0.2500 0.2707 -0.4086 -0.4086 -0.2534 -0.1966 -0.2586 -0.4862 0.2224 0.1759 -0.3276 -0.2414 -0.1793 -0.1741 0.2845 -0.3000 -0.2586 0.3190 0.2707 0.1983 -0.2603 -0.3793 -0.2776 0.3448 -0.1845 -0.1845 -0.2690 -0.3190 0.2190 0.3121 0.1379 -0.4328 0.3052 0.2586 -0.3190 -0.3345 -0.2414 -0.2103 -0.4724 -0.2776 -0.3259 -0.1724 -0.2328 -0.2017 -0.3552 0.2707 0.3172 -0.2086 0.2241 -0.3276 -0.2155 0.4172 0.1466 -0.3534 0.3897 0.2586 -0.2690 0.2707 -0.1810 0.4414 -0.2845 -0.1569 0.3621 0.1466 0.3138 -0.2448 -0.4259 -0.2586 -0.1931 -0.2155 -0.2586 -0.2448 0.3034 0.4000 0.1741 -0.2621 0.3000 -0.1828 -0.1948 -0.2362 -0.3724 0.2552 -0.2414 -0.3034 0.2810 -0.3155 0.2017 0.4776 -0.1897 0.3741 -0.3534 0.2328 0.2862 -0.1983 -0.4121 -0.1948 0.4259 0.2345 0.4379 0.4638 0.2155 -0.2224 0.1879 0.3207 -0.2517 -0.3431 0.1983 -0.2000 0.2845 0.2931 0.1534 -0.2672 -0.2966 0.2724 0.1879 0.2345 0.3810 0.5328 -0.3534 0.3483 0.3017 0.5897 -0.2000 0.4448 -0.3086 -0.1897 -0.2879 0.2931 -0.3069 -0.4759 0.2672 -0.2672 -0.1810 -0.3103 0.2017 -0.1569 0.2345 -0.3948 -0.1621 -0.3362 -0.1948 -0.2845 -0.1707 0.3621 0.1121 0.2931 -0.3328 0.3121 0.4017 0.2793 0.2534 -0.2034 -0.2190 -0.3397 0.2172 -0.2500 -0.2776 0.4690 0.4690 -0.3224 0.2362 -0.2552 -0.2000 0.4086 0.3017 0.2069 0.3741 0.2017 0.2586 0.1431 -0.2345 0.2069 0.2190 0.3983 -0.3431 0.1638 0.2448 -0.5103 -0.2241 0.3328 -0.1207 0.3103 -0.3638 0.1793 0.2466 -0.2448 -0.2466 0.2103 0.3138 -0.2966 0.3621 0.3879 -0.1414 0.2259 0.3138 0.3155 0.2621 0.4155 0.3103 -0.2379 0.3707 0.2517 -0.2431 0.3776 -0.3121 -0.3810 0.3017 -0.2190 -0.1448 -0.4345 -0.1672 -0.4603 0.2431 0.2931 -0.3121 -0.2379 0.1724 0.2603 0.1983 0.2724 -0.3190 -0.2672 -0.3707 0.2466 -0.3310 -0.2672 -0.3121 -0.2138 -0.1655 -0.3034 -0.2259 0.1793 0.2207 0.1483 -0.2155 -0.3345 -0.2948 -0.4397 0.2276 0.3569 -0.3983 -0.2724 0.1293 -0.2672 0.3655 -0.2517 0.2552 0.2138 -0.1534 0.1690 -0.2069 0.2052 0.1776 -0.1655 -0.1759 -0.2500 0.2569 0.2172 0.3069 -0.3293 -0.2448 0.2845 0.2741 0.1224 -0.3517 -0.2897 -0.3172 -0.2155 -0.2414 -0.2534 0.2328 0.2362 0.3345 0.2741 -0.3448 -0.3948 0.1983 0.1569 0.3966 0.2603 0.2948 -0.2224 0.1983 0.3034 -0.3759 0.1500 0.1983 0.5379 0.1638 -0.2138 -0.3466 -0.2845 -0.3276 0.4155 0.2190 0.2448 -0.1810 -0.3672 0.2086 0.2707 0.1776 -0.2121 -0.2103 -0.3966 0.1414 -0.2707 -0.1845 0.2586 0.5759 -0.3448 -0.2276 0.2190 -0.2017 -0.4207 -0.2948 -0.2448 0.3431 -0.3379 0.3224 0.3845 -0.3431 -0.1966 0.2241 -0.2845 -0.2621 0.2138 0.2724 -0.2172 -0.3103 -0.1500 -0.2379 -0.2017 -0.1724 -0.1810 0.2586 0.2293 -0.2810 0.3276 0.2155 -0.2448 -0.3707 0.3741 0.1741 -0.2362 -0.2655 -0.1845 0.1862 -0.2103 0.3276 -0.2931 0.1552 0.1621 -0.3379 -0.1500 -0.2638 -0.3034 -0.1983 -0.2086 -0.3103 -0.3500 -0.3017 -0.1741 -0.2500 -0.3000 0.1966 -0.4293 0.2362 -0.2690 0.3431 -0.1448 0.2362 -0.2586 -0.2828 0.1845 0.2034 -0.1707 -0.2207 0.2448 0.3448 -0.1810 -0.2776 -0.2276 0.2121 0.3500 -0.1931 -0.2983 0.4793 -0.2293 -0.1983 0.2966 0.2379 0.3828 0.4017 0.2069 0.2534 -0.1586 0.1897 -0.2862 0.1483 0.3121 -0.2724 0.7414 -0.1759 -0.3655 -0.1638 0.3103 -0.2810 0.3190 -0.3052 -0.1879 -0.3138 -0.3172 -0.3517 0.1224 -0.1948 -0.3724 0.3431 -0.2983 0.2483 0.2948 -0.2448 -0.2914 0.3397 0.2897 0.1431 -0.2310 -0.3000 0.3534 -0.2431 -0.1724 -0.1828 -0.1793 -0.3345 0.2241 -0.2293 0.2966 -0.3690 -0.4586 -0.1379 0.2586 -0.2103 -0.2190 0.2259 -0.2586 0.3448 -0.3362 -0.2828 -0.2190 0.3276 0.3241 -0.2759 0.4155 -0.2931 -0.2621 -0.1500 -0.1638 0.3052 0.3103 0.4034 0.3362 -0.3483 0.1707 0.2569 -0.2414 0.3190 0.2793 -0.4500 0.1897 -0.4052 -0.2017 0.1707 -0.2759 -0.2000 0.2241 0.2466 0.2793 0.2000 0.1552 0.2190 -0.2466 0.2966 -0.2293 -0.2879 -0.2224 0.1879 -0.2397 -0.3052 0.3707 0.2879 -0.2155 0.3500 0.2207 0.2707 -0.2414 0.2224 -0.2793 -0.3345 -0.3034 -0.3103 -0.2810 -0.2241 0.3328 -0.2966 0.3362 -0.2655 -0.2552 0.3448 0.2414 -0.3103 -0.2310 0.2810 0.2759 0.3241 -0.2345 0.2362 0.3379 0.3483 0.1897 -0.2414 0.2879 0.1638 0.1448 0.2034 0.3500 0.3414 -0.4586 -0.1741 -0.2483 0.3828 -0.4017 -0.2310 -0.1655 -0.1948 0.2276 0.2172 0.2948 0.1328 -0.1741 0.3466 -0.3293 0.2638 0.1948 0.1552 0.3172 0.1448 -0.1776 0.1741 0.4052 0.2362 0.2052 0.2586 -0.2310 0.3517 0.3310 -0.1121 0.1362 -0.3138 -0.3517 0.4948 0.2845 0.2052 0.3052 0.2069 -0.2017 0.2017 0.2845 -0.3121 0.2172 -0.2241 -0.2138 0.2000 0.1724 0.3017 0.1810 0.3138 0.2759 0.2000 0.2466 -0.2397 0.2586 -0.2345 0.3552 -0.3293 0.2586 0.2086 0.3276 0.1931 0.2103 -0.2448 0.4207 0.2431 0.3241 -0.2759 0.4069 -0.2086 0.3466 0.4034 0.2931 0.3241 0.1293 0.2776 0.2483 -0.2086 -0.2241 -0.2810 0.2690 -0.2431 0.2655 -0.2138 -0.3552 0.3069 -0.1845 -0.2690 0.2793 -0.2707 -0.2586 -0.1948 -0.2172 0.1810 0.4086 -0.3138 -0.3241 -0.2569 0.2500 0.2155 -0.2776 -0.1741 0.2517 0.1759 0.2414 0.2690 0.2879 0.1603 -0.2983 -0.1828 -0.1931 0.2586 -0.2793 -0.2466 -0.2172 -0.2052 0.2534 -0.2362 0.3121 0.4328 0.2879 0.2862 0.2638 -0.2448 0.1879 -0.3672 0.3224 -0.2621 0.2241 -0.3207 -0.2569 -0.4690 -0.1966 0.2500 0.1845 -0.4000 -0.3862 0.4448 0.3345 0.2862 -0.3397 0.1793 -0.1914 0.1586 -0.1483 0.2724 0.1983 0.2241 -0.2224 -0.3328 -0.2069 0.3707 -0.1397 -0.2534 0.2328 0.1966 -0.4569 0.4741 -0.2414 -0.1810 -0.3931 -0.1759 0.2069 -0.2293 -0.2500 -0.1845 0.3707 0.2500 -0.4638 -0.4069 0.2914 -0.2414 -0.2155 -0.1448 -0.2655 -0.3690 0.3948 -0.1655 0.5586 0.3793 0.2897 -0.2845 -0.2138 -0.2052 -0.2707 0.3034 -0.3707 0.3448 -0.2707 -0.2190 0.2500 -0.3724 0.2483 -0.4155 0.1983 0.2190 -0.4328 0.2328 0.3172 -0.2931 -0.2224 -0.2069 0.3259 0.2793 -0.1707 -0.3569 -0.4138 0.2069 -0.2517 0.2828 -0.2621 0.1707 0.3052 -0.2897 0.2569 0.2776 0.3224 -0.1983 -0.2483 0.1966 0.2362 -0.2276 -0.1828 -0.2517 0.2862 0.2466 -0.2190 0.4483 -0.2397 0.2328 -0.3000 0.2017 -0.3603 0.3448 0.3069 -0.3397 -0.2362 -0.2310 0.1534 -0.4121 -0.2362 -0.2155 -0.2259 -0.1741 0.2000 -0.3966 0.2724 0.2828 0.1862 -0.4138 -0.4328 0.2621 0.2241 -0.3690" HIT_INDICES="20 37 59 60 71 73 94 116 117 122" ES_PROFILE="-0.0724 -0.1103 -0.1914 -0.0914 -0.0776 0.0138 -0.0586 -0.1397 -0.0397 0.0259" RANK_AT_ES="58.0000" RANK_SCORE_AT_ES="0.9600"/>
  <DTG RANKED_LIST="SexDevelopmentGenesPRL_remapped.rnk" TEMPLATE="na_as_pre_ranked" GENESET="gene_sets.gmt#HP_ABNORMAL_VISUAL_ELECTROPHYSIOLOGY" ES="-0.2450" NES="-1.0931" NP="0.3116" FDR="0.7502" FWER="1.0000" CHIP="ftp.broadinstitute.org://pub/gsea/annotations_versioned/Human_Gene_Symbol_with_Remapping_MSigDB.v7.5.1.chip" RND_ES="0.1351 0.3297 -0.1712 -0.3766 -0.2360 0.2252 0.2072 0.1405 0.2811 0.1117 -0.2703 0.2306 0.2072 0.3135 -0.1622 -0.1279 0.2360 -0.2288 0.2595 -0.1982 0.2883 -0.2486 0.1550 0.1820 0.2324 0.2054 -0.1910 0.1838 -0.2000 -0.3099 -0.1568 0.3874 0.2505 0.2613 -0.1712 -0.1856 -0.2523 -0.3171 0.2432 0.1820 -0.2685 0.2180 0.3658 0.1856 0.1387 -0.2180 0.2036 -0.2432 -0.1694 0.1784 0.2883 0.2324 0.2829 -0.1982 0.1550 -0.1604 -0.2577 0.2613 -0.1856 0.2757 -0.3658 -0.4865 -0.1568 -0.1766 -0.3748 0.3117 0.3369 0.3009 -0.2198 -0.1784 0.2396 -0.2559 0.2883 0.2757 0.2450 0.2901 -0.1694 -0.1910 -0.3441 -0.1856 0.3117 -0.2126 -0.1279 -0.1946 0.1135 0.2054 -0.2396 -0.2667 0.3387 0.1820 -0.1802 0.1604 0.2523 0.2198 0.4505 -0.2270 0.1676 -0.2342 -0.3838 0.1928 0.3063 -0.2072 0.2018 -0.1532 -0.1297 0.2432 -0.2306 -0.2901 -0.2252 -0.1730 0.3477 0.2342 -0.2288 -0.1586 -0.1676 0.2847 0.2054 -0.2577 -0.1441 0.2847 0.3405 0.2559 -0.3928 0.2306 0.1351 -0.1495 -0.2955 -0.2414 -0.3297 0.2072 0.1874 -0.2018 -0.1694 -0.2180 -0.1982 0.2252 0.2577 0.2072 0.2883 0.2090 0.1550 0.1568 0.1604 0.2991 0.2360 -0.3586 -0.2144 -0.4270 0.2973 0.3261 -0.3009 -0.1550 0.2126 -0.1622 -0.1622 0.4162 -0.1874 0.2306 -0.2486 -0.2883 -0.1982 -0.2342 -0.2450 0.1802 -0.1369 -0.3892 0.1495 -0.2180 0.1604 0.2396 0.1261 0.1261 0.2919 -0.1784 0.1640 0.1405 -0.1640 0.1279 0.2559 -0.2486 -0.1604 -0.3261 -0.2559 0.2216 0.1351 -0.2883 0.1568 0.3405 0.2162 0.1784 0.2919 0.1874 0.2541 -0.1838 0.2090 -0.1658 -0.1189 0.2649 -0.1910 -0.2613 -0.1892 -0.3423 -0.2324 0.1730 -0.2559 -0.3045 0.1712 -0.2486 0.1550 0.1495 -0.2396 -0.2685 0.1730 0.3910 -0.2198 0.1297 -0.1820 0.1586 -0.1820 0.1405 -0.4036 -0.2054 -0.2919 0.2072 -0.1369 0.2090 -0.1892 -0.2432 -0.1964 -0.2270 -0.2324 0.2991 0.3135 0.2360 0.2793 0.1171 0.1928 0.1658 -0.2324 0.1928 0.2595 0.1261 -0.2505 0.2378 0.1405 -0.2577 -0.2180 -0.3495 -0.1676 -0.2559 0.2649 -0.1766 0.3423 -0.3261 -0.1495 -0.2216 0.2901 -0.1640 0.2595 -0.1856 -0.2126 -0.2613 0.2468 0.2414 -0.1333 0.2162 0.2883 -0.1369 0.2450 0.2757 -0.1856 0.2054 0.1730 0.2378 0.1550 -0.1423 0.1730 0.2631 0.1838 -0.1622 -0.1153 0.1532 0.2793 0.1928 0.2108 0.1928 -0.4342 0.2144 0.1766 -0.2847 -0.2667 -0.3099 -0.1550 -0.3514 -0.2306 0.2252 0.2054 -0.1495 0.3081 0.2649 -0.2955 -0.1676 0.1766 0.2595 0.1676 0.1892 -0.3189 -0.1405 -0.1441 -0.2450 0.2180 0.1279 -0.2757 0.2144 -0.2252 -0.1423 -0.1928 0.2396 -0.2018 0.2703 -0.2162 -0.1748 -0.2865 -0.1712 -0.1820 -0.2234 -0.3117 -0.2414 0.1928 0.2577 0.1568 -0.1838 -0.1892 -0.2450 0.1658 -0.2505 -0.1550 0.1333 -0.2973 0.1784 0.2378 -0.1405 -0.1892 -0.1838 -0.1892 -0.2739 -0.2505 0.3351 0.2613 -0.2667 0.2739 0.2703 -0.1910 -0.1441 -0.2162 0.2036 0.3712 0.2216 -0.2072 0.2090 0.2036 -0.1405 -0.3730 -0.2054 -0.1550 0.2631 -0.2306 -0.1892 -0.2252 -0.2144 0.3477 0.1640 -0.1640 -0.1658 0.3405 0.2252 0.2000 0.2685 -0.3658 0.2432 -0.2144 -0.2162 -0.2937 0.3333 0.2180 -0.2036 -0.1586 0.2685 -0.3802 0.1532 -0.2505 -0.2450 0.1676 0.3441 -0.1856 -0.1802 -0.1766 0.2541 0.3297 0.2072 0.3802 -0.1586 0.1622 0.2126 0.1622 -0.2288 0.4396 -0.1784 -0.1910 0.2090 -0.1081 -0.1694 -0.2901 0.3081 -0.2342 -0.2396 0.1423 -0.2793 0.2486 0.4000 -0.1225 -0.2072 -0.1856 -0.1532 0.2757 -0.1802 0.1261 -0.2901 0.3081 -0.3027 -0.1135 -0.2486 0.2162 -0.2054 0.1171 0.1586 0.2288 0.4324 -0.3045 -0.2198 0.2450 0.1730 -0.2234 0.1514 -0.2685 -0.1441 -0.3495 -0.2252 0.2108 0.2847 0.1622 0.1676 0.2036 0.1550 0.2991 -0.2036 -0.2450 0.2450 0.1928 -0.3333 -0.2108 0.1405 0.1459 -0.1982 0.2595 0.2541 -0.2000 -0.0919 -0.1676 0.3495 0.2054 0.2270 0.1712 -0.1640 0.1315 -0.2216 0.2685 -0.3622 0.2090 0.2036 -0.2144 -0.1946 -0.1730 -0.1784 -0.1441 -0.1351 -0.3423 -0.3081 0.2252 -0.2378 0.3333 -0.1135 0.1874 0.3441 0.1802 0.3189 -0.2649 0.2559 0.1279 0.1604 -0.2126 0.2414 0.2703 0.1532 -0.1910 -0.1586 -0.1622 0.2180 0.1766 0.2991 -0.2072 0.1622 0.2432 0.1676 -0.1964 0.2414 -0.2054 -0.4180 -0.1622 -0.2288 -0.1874 -0.1351 0.2396 -0.3550 0.2270 -0.2360 0.1243 0.2360 -0.2270 -0.2252 0.1604 0.1946 -0.1333 0.2378 -0.2306 -0.1622 0.2775 0.2036 -0.1640 -0.1207 0.2072 -0.2018 0.3135 -0.3045 0.2252 0.2090 0.1459 -0.2973 -0.2883 0.2468 -0.2414 0.2126 -0.2667 0.2631 0.2667 0.1532 0.2090 0.1081 0.2396 0.2162 -0.2883 0.2378 0.2360 -0.1946 -0.1225 0.2468 0.4252 -0.1405 0.3604 -0.2162 -0.1207 0.2721 0.2162 0.2541 -0.1477 -0.3009 0.2216 -0.3117 0.2036 0.2649 0.2216 -0.2685 -0.1820 -0.2450 -0.1892 0.1622 0.1766 -0.1892 -0.3225 0.2072 0.2126 0.2072 0.3658 0.1946 -0.3153 -0.2072 0.1802 -0.3279 0.1964 -0.2396 -0.2288 -0.2541 0.1622 -0.1910 0.1712 0.2721 -0.3297 0.2090 -0.1676 -0.2216 -0.1297 -0.1477 0.2865 0.1784 0.2108 -0.1459 0.2162 -0.1604 0.2342 0.2505 0.1441 -0.2721 -0.1423 -0.1838 0.2667 0.1604 -0.3820 0.2523 -0.2162 0.2198 0.2144 0.2486 0.1459 -0.3063 -0.2252 -0.1207 -0.1387 -0.1946 0.2486 -0.2054 0.1802 -0.4108 -0.2631 -0.2919 -0.1802 -0.1964 0.2090 0.3784 -0.2649 0.3874 -0.1351 0.2306 -0.3189 0.1243 -0.1622 -0.1351 0.3604 -0.1550 -0.1946 -0.3622 -0.2937 -0.2342 -0.2649 -0.2126 0.1586 -0.1532 -0.2144 -0.1838 0.1333 -0.1856 0.1712 0.2054 0.2955 -0.1856 -0.1514 -0.3730 -0.1730 0.1514 -0.2018 0.2721 -0.2342 0.2955 -0.1532 0.1964 -0.3477 -0.2126 0.3117 0.2541 -0.1856 0.3622 -0.3477 0.3189 0.2036 -0.2450 0.1766 -0.2126 0.5135 -0.1441 0.1225 -0.1514 -0.2757 0.2721 0.3207 -0.1730 -0.2360 0.1261 -0.2180 0.1351 -0.3495 0.2072 0.1982 -0.2252 -0.2577 -0.2919 -0.3532 0.2559 0.2018 0.1405 -0.2126 0.2360 0.2216 -0.2685 0.2036 0.2486 0.2865 0.4198 0.2324 0.2360 0.1622 0.2973 0.0991 -0.1946 0.3189 0.2090 -0.2775 0.2414 0.1856 0.1874 -0.1261 0.1604 0.2901 0.1766 0.2595 -0.1910 -0.1982 0.2216 0.1802 0.3027 -0.2108 0.3333 -0.1820 -0.1405 0.3135 0.2198 0.2126 0.2126 0.3153 -0.2667 0.2198 -0.2162 -0.1766 -0.3441 -0.1441 -0.2198 0.2198 0.2162 -0.1802 0.2378 -0.1766 0.1982 -0.2252 -0.2559 -0.2216 -0.3153 0.3261 -0.1532 0.1333 0.2486 -0.2126 0.1459 -0.3189 -0.2036 0.1748 -0.2649 -0.2234 -0.1622 -0.2054 -0.1243 0.2306 -0.1712 0.1351 0.2757 -0.1874 -0.2216 -0.1351 -0.2036 -0.3153 0.2414 -0.3009 0.2757 -0.4432 0.1766 0.1982 0.1604 -0.2703 0.1856 0.2090 0.1946 -0.1441 -0.2000 0.1910 0.2036 -0.1946 0.2631 0.2631 -0.2432 -0.1802 -0.2126 -0.2036 0.2234 -0.1928 -0.2919 -0.2018 -0.1099 0.1477 -0.1333 -0.3586 -0.2414 -0.1730 0.2036 -0.3261 -0.3099 -0.2378 -0.2523 -0.2721 -0.1586 -0.3171 -0.1784 0.1459 -0.1946 0.1532 -0.2559 0.1730 0.1802 -0.1910 0.2198 -0.2523 0.1459 -0.2901 0.1748 0.2703 -0.3712 -0.1459 0.1369 0.2450 -0.2450 -0.2523 -0.1838 -0.1423 -0.3784 0.1730 0.3099 0.1351 0.1982 0.2054 0.2090 -0.1225 -0.4036 -0.2739 0.2342 -0.2018 0.3117 0.1802 -0.2072 0.1604 -0.2036 -0.2847 0.2901 0.2162 -0.2162 -0.1532 -0.2613 0.1351 -0.1045 0.1874 0.3279 -0.1459 0.2811 -0.1910 -0.2486 0.1712 0.1766 0.1676 0.2324 0.1333 -0.2054 0.1838 0.1892 -0.1405 0.2432 0.1189 -0.1297 -0.3423 0.4739 -0.3297 -0.1748 -0.1874 -0.2072 -0.3550 -0.2090 0.2036 0.2342 -0.1333 0.3712 0.1982 0.2252 -0.2108 0.2667 0.2541 0.4577 0.1189 0.3279 -0.1712 -0.1622 0.2432 -0.3495 0.2306 -0.1712 0.1946 0.2721 -0.2216 -0.2324 -0.2162 -0.3459 -0.1459 -0.3063 0.1189 0.2414 -0.1676 -0.3730 0.2072 0.1333 -0.2108 -0.1351 -0.1856 0.1315 0.1604 0.2649 0.2613 0.2018 -0.1441 -0.2450 -0.2847 0.1802 0.1946 -0.2018 0.1838 -0.1063 0.2486 0.1730 -0.2577 0.1315 -0.3477 0.1982 -0.1946 -0.1387 0.1820 0.3225 -0.2378 -0.2324 -0.3604 0.2108 -0.4595 -0.1423 0.2036 -0.2523 -0.1477 -0.2432 -0.2523 0.3027 -0.2595 -0.2595 0.1946 0.3874 0.2288 -0.3297 -0.1243 0.1964 0.2252 0.4198 0.1640 -0.1279 -0.1964 0.2126 -0.2396 0.1604 0.2450 -0.2414 -0.1946 -0.2036" HIT_INDICES="13 34 44 47 48 49 66 68 83 88 92 100 102 113 114" ES_PROFILE="-0.0505 -0.1640 -0.1784 -0.1297 -0.0631 0.0036 -0.0739 -0.0162 -0.0757 -0.0450 -0.0054 -0.0018 0.0559 0.0324 0.0991" RANK_AT_ES="43.0000" RANK_SCORE_AT_ES="2.8900"/>
  <DTG RANKED_LIST="SexDevelopmentGenesPRL_remapped.rnk" TEMPLATE="na_as_pre_ranked" GENESET="gene_sets.gmt#HP_ABNORMALITY_OF_THE_DIENCEPHALON" ES="-0.2846" NES="-1.0921" NP="0.3261" FDR="0.7492" FWER="1.0000" CHIP="ftp.broadinstitute.org://pub/gsea/annotations_versioned/Human_Gene_Symbol_with_Remapping_MSigDB.v7.5.1.chip" RND_ES="0.1771 -0.2522 -0.4221 0.2103 -0.3225 -0.3186 0.5138 -0.4917 -0.2411 0.2767 -0.1976 -0.1960 -0.1787 0.1826 -0.1455 -0.2530 -0.1968 -0.5051 0.4838 -0.2482 0.2071 0.2925 0.1802 -0.3660 -0.2332 0.2656 -0.2522 -0.2071 -0.2111 -0.2458 -0.3874 0.4625 -0.1968 0.1968 0.1929 0.3913 -0.1652 0.1881 0.3146 0.1937 0.2182 0.2917 -0.2372 -0.5439 -0.2972 -0.2538 0.3130 -0.1984 -0.4356 0.2522 0.4617 0.3217 -0.4221 0.2277 -0.4577 0.2134 -0.3976 -0.2482 -0.3881 0.3573 -0.1960 -0.2538 -0.3874 0.3660 0.4055 -0.2704 -0.2972 0.2269 0.2625 -0.3352 -0.2704 -0.1976 0.4364 -0.1810 -0.1676 -0.2356 0.3755 0.2609 -0.4150 -0.3352 0.1391 -0.1897 -0.3628 -0.1787 -0.2008 -0.2174 0.2759 0.2063 -0.2838 -0.2348 0.2530 0.3391 -0.1929 0.2490 -0.2877 -0.1660 0.2933 0.2830 -0.2743 0.2482 0.2609 0.2719 0.1874 0.3138 0.2419 -0.2569 -0.4182 -0.2269 0.2198 0.2316 -0.2585 -0.3043 -0.2704 0.1960 -0.4316 0.1747 -0.2095 -0.1273 -0.2285 0.3589 -0.1960 0.4190 -0.2221 -0.1787 -0.2087 0.3281 -0.1589 0.3059 -0.1628 -0.1826 -0.2530 -0.1826 -0.2071 0.1945 -0.3154 -0.2569 -0.2174 -0.2198 0.3486 -0.1542 0.2964 -0.3178 0.2498 -0.3020 -0.2285 -0.2569 -0.2545 -0.1502 -0.2119 -0.1486 0.3241 0.3486 -0.2356 -0.3265 0.2174 0.1976 0.2625 0.2324 0.3099 -0.3028 -0.2791 -0.4063 -0.3178 0.3178 -0.3178 -0.1913 -0.3194 -0.1787 0.1826 -0.2221 -0.3439 0.5621 0.2672 -0.3455 0.1312 -0.2767 0.2395 -0.2767 0.1810 -0.6261 0.4134 0.2016 0.2751 -0.2403 0.3233 -0.2348 0.2443 0.2285 -0.2055 0.2419 -0.2806 -0.2719 -0.1565 -0.2443 0.2047 -0.1889 0.2364 0.3415 -0.2482 0.2941 0.2150 -0.1447 -0.2530 -0.2680 0.1375 0.2395 -0.1462 -0.3368 0.2798 -0.3660 0.2055 -0.2522 -0.3621 0.3794 -0.2885 -0.2372 -0.1739 0.2759 0.2498 -0.3360 -0.3194 0.1913 0.1937 0.1597 0.2585 0.2506 0.2348 -0.4174 -0.2403 0.2285 0.1502 -0.2617 -0.1929 0.1455 0.2522 0.2609 -0.2419 0.2348 -0.2941 0.2016 -0.2261 0.4063 0.3391 0.3415 0.3265 0.1968 -0.3676 -0.4277 -0.1937 -0.1494 0.2696 -0.1881 -0.2221 -0.2538 0.2854 -0.3747 -0.3478 0.2490 -0.1984 0.3099 -0.2451 0.2372 -0.3281 -0.3107 0.3043 0.2119 -0.3755 -0.2759 0.3043 -0.1929 0.2538 -0.2000 0.3455 -0.1708 -0.1289 -0.2854 0.1874 -0.2008 0.4103 0.1565 -0.2972 -0.2269 0.2292 -0.1945 -0.1881 -0.1897 -0.1802 0.1913 0.2719 -0.1526 0.2656 -0.3115 -0.4055 0.2806 0.1937 -0.3154 -0.2245 -0.3099 0.3138 -0.1976 0.1976 -0.1929 -0.3660 0.2917 0.1636 0.2024 -0.3304 0.1858 0.2395 -0.5613 -0.2767 0.2482 -0.1526 -0.1897 -0.2332 0.3059 0.1597 0.2095 -0.1549 -0.1249 -0.2095 0.3573 -0.2964 -0.2743 -0.2324 0.2229 -0.3099 0.2292 0.2798 -0.2798 -0.2356 0.2435 0.1842 0.2269 0.1652 -0.1731 0.1383 -0.3320 0.2482 0.1794 0.2348 -0.1968 -0.3241 0.2632 0.3154 0.2182 -0.3225 0.1399 0.2024 0.3051 0.2458 -0.3146 -0.4972 0.1874 0.2846 -0.2838 0.3581 0.2506 0.2451 0.3399 0.2798 0.1818 0.2870 0.2972 -0.2711 0.3059 -0.3455 -0.3589 -0.1889 0.2324 -0.1747 -0.2032 0.2593 0.4577 0.2016 -0.1794 -0.2032 -0.2269 -0.1557 0.2941 -0.4055 0.1700 -0.3233 0.3874 0.2443 -0.2664 -0.3494 -0.1842 0.3391 0.1676 -0.3447 -0.2395 -0.1968 -0.3304 0.1826 0.4451 -0.4095 0.3589 -0.3581 0.3621 -0.2379 -0.2182 -0.2158 0.2656 0.1510 0.2577 -0.1794 0.3486 0.2917 0.2806 -0.1549 0.2277 -0.2134 -0.2917 -0.1834 0.2806 -0.2490 -0.1668 -0.2008 -0.2000 -0.2379 -0.2047 -0.3391 0.1494 0.2182 -0.3486 -0.3154 -0.2957 -0.4182 -0.2411 -0.2087 -0.3534 0.1945 0.2877 0.1581 -0.1842 0.3004 0.2490 -0.2419 0.3020 -0.1391 0.2885 -0.1684 0.1739 0.2609 0.2656 0.3700 -0.2261 -0.3802 -0.2316 -0.3067 -0.2206 0.1747 -0.2245 -0.2458 -0.2206 0.2964 -0.2806 0.3628 -0.1937 -0.1945 -0.3621 -0.2356 -0.2545 0.2727 -0.4269 0.1565 -0.2451 -0.1494 -0.2150 -0.4498 0.2332 0.1976 -0.2134 0.2696 -0.2016 -0.3225 -0.2111 -0.3794 -0.3138 0.1787 -0.1668 0.2285 0.1858 -0.2530 0.1407 -0.2032 0.2237 -0.1984 0.2767 -0.3676 0.3186 -0.3494 -0.2047 0.1889 -0.3265 -0.2830 -0.2964 -0.1217 0.2055 0.1755 -0.2395 0.4522 -0.3913 -0.3874 0.2798 -0.2150 -0.4008 0.3004 0.5217 -0.3534 0.2846 0.3628 0.2245 -0.4830 0.1723 -0.2522 0.1787 -0.2245 0.3368 -0.2008 0.2087 0.2071 0.2451 0.1739 -0.2348 0.3399 -0.2577 0.2372 0.1526 -0.2150 0.1723 -0.1470 0.1462 -0.1621 -0.1225 -0.1534 0.6269 0.1850 0.1763 0.3186 0.3391 0.2719 0.3099 0.3178 -0.3415 0.2640 -0.2498 0.3407 -0.1913 -0.2530 0.1787 0.2585 0.3976 -0.1834 -0.1826 -0.1636 -0.1636 -0.6008 0.3391 0.3115 0.2356 0.2458 0.3067 -0.1652 -0.1581 0.2759 0.1913 -0.2585 0.2087 0.3051 0.3281 0.3478 -0.1304 -0.2656 0.1984 0.3194 0.2617 -0.2372 -0.2119 -0.2182 0.2482 0.2419 0.2830 0.2767 -0.2917 0.2609 0.2047 0.2538 0.1771 -0.2593 0.2395 0.1312 -0.1502 0.2617 -0.2522 -0.1968 0.5360 -0.3486 0.2372 -0.3138 0.3478 0.1889 -0.1660 -0.3628 -0.2316 -0.1613 -0.3130 0.1929 0.1502 -0.3154 0.2119 0.1455 0.1439 0.3486 0.3486 -0.2182 -0.2530 -0.3352 0.3747 -0.2759 0.2538 -0.1929 0.2972 -0.2111 0.1644 -0.3613 0.1881 0.2617 0.4229 0.2411 -0.1447 -0.1968 0.2356 -0.2221 0.2277 -0.2190 0.2791 0.3478 -0.3265 0.2356 -0.2577 -0.1739 -0.1874 -0.1636 0.2585 0.2759 -0.1162 -0.2980 0.2791 0.1889 -0.3138 -0.3067 0.1747 -0.2206 -0.2261 0.2617 0.2791 0.2917 0.3621 -0.3115 -0.2348 -0.2095 0.3715 0.2538 -0.1929 -0.2221 0.3368 0.2071 0.2466 -0.2933 -0.2609 0.2885 -0.2885 -0.2087 0.1320 -0.3320 0.1889 -0.1850 0.2182 0.2055 -0.2506 -0.3913 0.3012 0.3628 -0.2656 0.1810 -0.1921 0.3708 0.2245 -0.1636 0.2941 0.2071 0.2704 0.2893 -0.3368 0.2711 -0.4885 -0.2395 0.2182 -0.1747 0.2285 -0.3304 -0.4451 0.2791 0.4316 0.2925 -0.2482 -0.1715 -0.2466 -0.1826 0.2269 -0.2285 -0.3138 0.1810 0.3700 -0.2221 -0.2719 -0.4316 0.3138 -0.2150 -0.2482 0.2569 0.1715 0.2277 0.3146 0.2933 -0.2261 0.2190 0.2672 -0.3747 -0.3447 -0.3225 0.1842 -0.3020 -0.1534 -0.2482 -0.1858 0.2609 -0.1652 0.2577 -0.4830 -0.4704 0.1794 0.1897 0.2047 -0.3802 -0.2198 0.2063 -0.2490 -0.2379 -0.2356 -0.3320 -0.2719 -0.2656 0.3020 0.2783 -0.3320 0.4830 0.4522 -0.3138 0.3462 -0.3399 -0.2933 0.1573 -0.2451 -0.3708 -0.1399 0.3399 0.2016 -0.1921 0.2522 -0.3478 0.3874 -0.2451 -0.2506 0.2142 0.2569 0.2838 -0.2285 -0.2838 -0.3747 -0.2522 0.3834 -0.2980 -0.2308 0.1976 -0.1360 0.2625 0.2846 -0.1581 0.2182 0.2877 0.2087 -0.3700 0.2324 0.4530 0.2759 0.2458 -0.3573 0.2893 0.2632 0.1874 0.2245 0.1557 0.2885 0.2719 0.2229 0.3581 0.2522 0.2806 0.2522 -0.1945 -0.1881 0.2980 0.4016 0.3099 -0.3455 0.2553 -0.2458 -0.1581 -0.1889 -0.1565 0.5273 0.2490 -0.1510 0.2221 0.2917 0.1652 0.2458 -0.2119 0.2980 -0.1502 0.2696 -0.1976 -0.2696 -0.1897 0.2846 -0.3328 0.3360 -0.3399 0.1889 -0.2063 0.3415 0.5826 -0.2111 -0.2063 -0.2047 0.3281 0.1937 0.2285 0.3107 0.2269 0.2047 -0.4134 -0.1415 -0.1526 0.3004 -0.3265 -0.2411 0.2957 0.2830 -0.2751 -0.2443 0.2719 -0.3478 0.2055 0.2672 -0.1723 -0.1810 0.3391 -0.2632 0.3874 0.3526 0.1787 0.3747 0.1810 -0.2063 0.1130 -0.2791 0.4221 0.3960 0.2103 -0.2150 0.3360 -0.2569 0.1921 0.2364 -0.3502 -0.4055 0.2522 -0.3652 0.2285 0.2348 -0.2364 -0.2656 -0.1960 0.4008 0.1945 0.1510 -0.2316 -0.2957 0.3091 0.3225 0.3028 -0.2972 0.1739 -0.2237 -0.2063 0.4095 0.3225 -0.3012 0.2545 0.1929 0.4443 0.1652 0.3747 0.2206 -0.3794 0.3502 -0.2285 0.3874 -0.1565 -0.2751 0.1589 -0.2593 -0.2538 -0.2356 -0.2403 0.1407 -0.1929 -0.3352 -0.1715 0.2150 -0.2838 -0.3739 0.1439 0.3526 -0.2332 0.2458 -0.3921 -0.2830 0.2443 -0.2198 0.4490 0.1660 -0.1984 -0.1842 0.3613 0.2103 -0.2711 -0.4395 -0.1368 -0.1976 -0.2237 -0.3178 -0.2292 0.1787 0.2245 0.2071 0.3312 0.1613 0.2221 -0.1771 -0.2111 0.4047 0.2308 -0.2569 0.2071 -0.3265 0.3739 0.2830 -0.1787 0.1881 0.3012 -0.2190 -0.4743 -0.2791 0.1794 -0.2577 0.1771 0.5486 -0.2111 -0.1660 0.2482 -0.2498 0.1850 0.3802 0.2348 0.2285 -0.4617 -0.1233 0.3573 -0.3708 0.3130 -0.1375 0.1336 0.2190 0.2372 -0.3051" HIT_INDICES="7 12 24 51 67 90 97 98 104 105 111" ES_PROFILE="0.0300 0.0862 0.0814 -0.0538 -0.0933 -0.1937 -0.1549 -0.0640 -0.0166 0.0743 0.1217" RANK_AT_ES="89.0000" RANK_SCORE_AT_ES="-0.5300"/>
  <DTG RANKED_LIST="SexDevelopmentGenesPRL_remapped.rnk" TEMPLATE="na_as_pre_ranked" GENESET="gene_sets.gmt#HP_ABNORMAL_ELECTRORETINOGRAM" ES="-0.2450" NES="-1.0904" NP="0.3273" FDR="0.7495" FWER="1.0000" CHIP="ftp.broadinstitute.org://pub/gsea/annotations_versioned/Human_Gene_Symbol_with_Remapping_MSigDB.v7.5.1.chip" RND_ES="0.1604 0.2793 0.1712 0.2234 0.2505 -0.2270 -0.2018 0.2180 -0.1387 0.2108 0.2018 0.2162 0.3297 0.2162 -0.1766 0.2775 -0.4072 0.1712 0.1441 0.2396 -0.2072 -0.2432 -0.2216 0.2144 0.1369 -0.2090 -0.2523 0.4162 0.3081 -0.3081 -0.1856 -0.1676 -0.3946 -0.2414 -0.1514 -0.1946 -0.1730 0.2685 -0.1910 -0.2018 0.2613 0.2216 0.2036 0.1784 -0.2432 -0.3712 -0.4378 0.1874 -0.2523 0.2090 0.2973 -0.1964 0.1550 -0.2288 -0.2018 0.2360 0.2378 -0.2018 -0.1748 -0.1640 0.2468 -0.2577 0.1964 0.2613 -0.2703 0.4486 -0.1441 0.1928 -0.2036 0.2252 0.3045 -0.1802 0.2144 -0.1658 0.2973 0.1802 -0.2865 -0.2739 -0.1225 0.1964 -0.1730 0.1568 -0.2847 0.2396 0.1874 0.3568 0.1459 -0.2342 0.3514 0.2270 0.1946 0.3081 -0.1586 -0.1568 -0.2234 -0.1892 0.1982 0.2018 0.2396 0.2162 -0.2054 -0.2541 0.1712 -0.1802 -0.1333 0.1910 -0.2541 -0.2324 -0.3586 0.2757 0.2613 -0.2505 0.2324 -0.1622 0.1766 -0.4937 -0.2450 -0.1261 0.1459 0.2036 0.2667 0.2685 -0.1586 0.2036 -0.2757 0.1982 0.2721 0.1568 0.2252 -0.1441 0.2577 -0.2144 0.2126 0.1928 0.1730 -0.1982 -0.1604 -0.2559 -0.1910 0.1910 -0.2901 0.2360 -0.2505 -0.2541 0.3387 0.3532 0.1297 0.3279 -0.2378 -0.3117 -0.1982 -0.2360 -0.1946 -0.2198 0.2000 -0.1586 -0.1369 -0.1784 -0.1892 0.2613 0.1189 0.2541 -0.1153 0.2306 0.2505 -0.1982 0.2523 0.2234 0.2505 -0.2649 0.2541 0.1694 0.2793 0.3315 0.2541 -0.1910 -0.2595 -0.2775 0.2036 0.1333 0.1676 -0.2288 0.1189 0.1604 0.1748 0.1982 0.4559 -0.2432 -0.1982 -0.1550 0.1694 0.2901 -0.2847 0.1658 -0.2162 -0.2234 0.3117 0.3802 -0.2072 0.2378 -0.1604 -0.2955 -0.1964 0.1495 0.1532 0.2126 -0.2468 0.2126 -0.3081 0.1477 0.3117 0.2829 0.2072 -0.2090 0.3225 0.2162 0.2054 -0.3279 -0.2360 0.2505 0.3441 -0.2739 0.1477 -0.2324 -0.1676 -0.1514 0.2000 0.1640 -0.1712 0.3135 0.2937 0.2000 0.1297 -0.3351 -0.2342 0.1081 0.1982 -0.1640 -0.1730 -0.2234 0.1477 0.2505 0.1225 -0.2378 0.2162 -0.1946 -0.1586 -0.3568 0.1892 -0.2054 -0.1892 0.2793 -0.2000 -0.2144 -0.3297 -0.1910 0.1514 -0.1586 0.2775 0.3550 -0.1694 0.1784 -0.2883 0.2090 0.2793 -0.2973 0.3387 0.2721 -0.2054 -0.1315 -0.3243 -0.2468 0.1225 0.3982 0.2306 -0.2234 0.2739 0.2811 0.1694 0.2595 0.1982 0.3730 -0.2721 -0.1730 -0.2793 -0.1532 -0.2378 0.2252 0.1477 -0.1640 -0.2090 0.3928 0.2000 0.2234 -0.1766 0.1892 0.1982 -0.2595 -0.2180 -0.2180 0.2775 0.2577 -0.2468 0.1892 0.2162 0.1676 -0.3622 -0.2126 -0.2414 0.3532 0.2865 0.2198 -0.3261 0.2018 -0.3135 -0.1333 0.2739 0.1495 0.2865 -0.2270 -0.1766 -0.3117 0.1297 0.2973 -0.1838 -0.2162 -0.2811 -0.1964 0.1604 0.1351 -0.2108 0.1225 0.3207 0.2252 -0.3568 0.2378 -0.2252 0.1964 -0.2865 0.3874 0.3135 -0.2847 0.1441 -0.1441 -0.2847 0.1423 -0.3351 -0.1477 -0.2991 0.2072 0.3874 -0.3441 -0.2505 0.2216 0.3550 0.1694 -0.1856 -0.1964 -0.2180 -0.2108 0.1333 -0.2505 -0.2883 0.1856 0.1315 -0.2162 -0.3261 0.1477 -0.2811 0.1982 -0.2072 -0.2018 0.2595 -0.2613 -0.1856 0.3279 0.1604 -0.1712 0.2360 -0.2090 -0.3514 -0.1856 -0.1495 -0.2306 0.3658 0.3622 -0.2360 -0.1514 0.1910 0.1748 0.1604 0.2306 0.1477 0.1477 0.1766 -0.3099 0.1297 -0.2108 0.2072 0.1730 -0.1586 -0.1892 -0.1712 0.1694 0.1459 -0.2829 0.1748 -0.2162 0.2468 0.3243 -0.1802 0.2919 0.2811 -0.1586 0.3189 0.1532 0.1351 0.3351 -0.1856 -0.2288 -0.1532 -0.2829 -0.2577 0.2991 0.3514 -0.2973 -0.3009 -0.2360 0.2667 -0.1712 -0.1333 -0.2486 -0.1838 0.2234 0.3892 -0.2072 0.1820 -0.2252 -0.1604 -0.2613 -0.2450 0.2468 -0.2595 -0.2901 0.1712 0.1495 0.2270 -0.1856 0.2018 -0.1730 0.2450 0.1730 0.1459 0.2054 0.2090 0.1315 0.1892 -0.2162 0.3099 -0.3423 -0.1550 -0.2937 0.2721 -0.2342 -0.2000 0.1838 0.2342 0.2811 0.1946 -0.3153 0.3189 0.3856 0.1694 -0.1982 0.2198 0.1279 -0.1640 0.2252 0.1622 -0.2432 -0.1712 -0.2054 0.2847 -0.1622 -0.2396 0.1658 -0.2036 0.2865 -0.1297 0.2793 0.3117 0.1640 0.2432 0.2018 -0.2162 -0.1640 0.2757 -0.1387 -0.2847 0.2378 0.1586 -0.3387 -0.1730 0.4162 -0.2018 -0.1622 -0.2649 -0.1423 -0.2865 -0.3171 -0.2450 0.2847 0.2486 0.2162 0.2613 -0.1910 0.2144 -0.2721 0.2450 0.2685 -0.1459 0.2901 0.1135 0.1622 -0.2144 0.1495 0.3297 0.2505 0.1189 -0.2721 -0.1514 -0.1640 -0.1658 -0.2631 0.2937 0.3802 -0.1676 0.1964 -0.2541 0.2667 -0.1622 -0.3658 0.1243 -0.2450 0.1441 -0.1333 0.2414 -0.1604 0.1586 -0.1640 -0.3586 -0.1477 0.2739 -0.1730 -0.1802 0.1676 0.1297 -0.1730 0.1459 -0.2252 -0.2000 0.2559 0.2901 0.1712 -0.3748 -0.1892 0.1856 -0.2667 -0.2541 0.2054 -0.3063 0.1477 0.3135 0.1910 0.2180 0.2505 0.3964 0.5243 -0.2306 0.2234 0.2937 -0.1946 -0.1838 0.1802 -0.2378 0.3333 0.2108 -0.1550 0.1225 -0.1514 -0.1243 0.1766 -0.2613 0.2631 -0.2757 -0.1856 0.1171 -0.1712 -0.3225 0.2180 -0.2072 -0.1694 -0.2432 -0.2577 0.3063 0.2919 -0.2468 -0.3081 -0.1802 0.2216 -0.1748 -0.2486 -0.3459 -0.1748 -0.2577 -0.2054 0.3658 -0.3459 -0.1658 -0.2973 -0.1928 -0.2126 0.3892 0.1532 -0.2072 0.1441 0.2342 0.1730 0.1622 0.2577 -0.3333 0.1369 -0.1838 -0.2450 -0.3099 0.1171 0.3514 -0.3027 -0.2486 0.1856 -0.1405 0.1964 -0.3261 -0.2216 0.3099 -0.1658 0.1910 0.4000 0.2126 -0.3171 -0.2324 0.1748 0.3009 0.1874 0.2577 0.1207 -0.1838 0.2541 -0.1748 0.1604 0.2721 0.1640 0.1676 -0.1982 0.2667 -0.1694 0.1874 -0.1261 0.2865 -0.2162 -0.2396 -0.2541 0.1748 -0.2306 0.1315 0.1802 0.1802 0.4018 0.2378 -0.1838 0.1532 -0.1369 -0.2036 0.2577 0.3405 0.3748 -0.2270 0.3009 0.2559 -0.1856 0.2108 0.1982 -0.2342 -0.1207 0.2721 -0.2577 0.1532 0.1387 0.2036 -0.2486 -0.1423 -0.2703 -0.1892 -0.1730 0.1586 0.1441 -0.2468 -0.2252 -0.3027 -0.2288 -0.1892 -0.2072 -0.1477 -0.1856 -0.1838 0.2829 0.2270 0.1387 0.2252 0.2252 0.1784 0.2559 0.1568 -0.3171 -0.3207 -0.1441 0.2631 -0.2252 -0.1982 -0.1766 0.4559 0.2270 0.3622 0.1982 -0.1730 -0.2288 0.1802 0.2505 0.4450 -0.1586 -0.2360 -0.1964 0.2577 -0.2342 -0.4270 0.3586 -0.2396 -0.3405 -0.4288 0.2090 -0.2595 0.1928 0.3189 -0.1532 -0.1874 0.1640 0.3027 0.2324 -0.1532 -0.3207 0.4721 0.1874 -0.2036 0.1874 0.1946 0.2667 0.2883 -0.2216 -0.2450 -0.1333 0.1315 -0.3568 0.2072 -0.2252 0.0991 0.2252 -0.1459 0.3604 0.1838 0.2144 -0.2306 0.1369 0.2793 -0.1748 -0.2216 0.1838 -0.1766 -0.1441 0.3333 -0.2414 0.1730 -0.3495 0.2054 0.2162 0.1676 0.2649 -0.1820 -0.2378 -0.2234 -0.3550 0.3387 0.1856 0.1730 0.1730 0.1784 0.1874 0.2631 -0.1640 -0.1928 0.2450 0.3568 0.2090 0.2937 0.2108 -0.3063 0.1243 0.2108 0.2072 0.2847 0.2541 0.2919 -0.2306 -0.3495 -0.1369 -0.1297 -0.1514 -0.1550 0.1982 0.2126 0.2667 0.1261 -0.3081 0.2180 -0.1658 -0.1730 0.3441 -0.1315 0.2252 -0.1946 0.1748 -0.3838 0.1027 -0.1820 -0.1135 0.2036 -0.1099 0.2432 -0.2126 -0.2270 0.2288 -0.2450 0.2631 0.2613 -0.2883 0.2306 0.4144 -0.1730 -0.1279 0.2234 -0.1658 -0.2577 0.1964 0.1495 -0.2793 0.2036 0.1279 -0.1730 0.2378 -0.3892 0.2252 -0.3261 -0.1261 -0.2793 -0.1532 -0.2216 -0.2252 -0.1820 -0.1135 -0.2505 -0.2811 -0.2649 0.2144 -0.1946 -0.1351 0.2054 -0.2414 -0.1712 -0.1568 0.4613 0.1856 -0.2486 -0.2811 0.1477 -0.2793 -0.2559 -0.1766 -0.2468 -0.1946 -0.2054 0.3676 -0.1874 0.3135 0.2757 -0.3045 -0.3514 -0.2523 0.3153 0.2613 0.2577 -0.2306 -0.2847 0.4018 -0.2036 -0.2306 -0.2613 0.1550 -0.2252 0.2595 0.1838 -0.2234 0.6126 0.1459 0.1514 -0.1874 0.1694 -0.1712 -0.1117 0.2937 -0.1423 0.1856 0.2036 -0.2450 0.2054 0.1045 -0.2649 -0.3045 -0.1369 0.3423 0.3081 0.4342 0.2595 0.1820 0.2306 0.4685 -0.1730 -0.3568 0.3207 -0.2468 -0.2739 0.1315 0.3045 0.1712 -0.1838 -0.2378 -0.2252 0.2198 0.2847 -0.1586 -0.2198 -0.2577 0.1441 0.1838 -0.5532 -0.2631 0.3261 -0.2703 0.3153 -0.2378 -0.2883 0.2703 -0.2198 -0.1550 -0.1099 0.1640 -0.2955 0.1784 0.2432 0.2414 0.1333 -0.1495 -0.2685 -0.2811 -0.2595 -0.1982 -0.2054 -0.3279 -0.1928 -0.1730 -0.2360 -0.1514 -0.2180 0.3171 -0.1640 -0.1964 -0.0991 0.2324 0.3027 -0.2811 -0.1910 -0.3982" HIT_INDICES="13 34 44 47 48 49 66 68 83 88 92 100 102 113 114" ES_PROFILE="-0.0505 -0.1640 -0.1784 -0.1297 -0.0631 0.0036 -0.0739 -0.0162 -0.0757 -0.0450 -0.0054 -0.0018 0.0559 0.0324 0.0991" RANK_AT_ES="43.0000" RANK_SCORE_AT_ES="2.8900"/>
  <DTG RANKED_LIST="SexDevelopmentGenesPRL_remapped.rnk" TEMPLATE="na_as_pre_ranked" GENESET="gene_sets.gmt#GOBP_EMBRYONIC_ORGAN_MORPHOGENESIS" ES="-0.2348" NES="-1.0903" NP="0.3571" FDR="0.7467" FWER="1.0000" CHIP="ftp.broadinstitute.org://pub/gsea/annotations_versioned/Human_Gene_Symbol_with_Remapping_MSigDB.v7.5.1.chip" RND_ES="0.1565 0.1716 -0.1592 -0.1527 0.1516 0.2137 0.1867 -0.2898 -0.2267 -0.1290 -0.2089 0.2191 -0.1079 0.1754 0.2617 -0.2688 0.2078 -0.2968 0.3368 0.1916 0.1198 -0.1732 0.2294 -0.1603 0.1754 0.3551 0.1765 -0.2704 -0.2822 -0.1106 0.2137 -0.2801 -0.1678 0.2418 0.3368 0.1225 0.1279 -0.1554 -0.2342 0.1489 -0.3114 0.1792 -0.1835 0.1921 0.1808 -0.1311 0.1905 -0.1921 -0.1921 0.2844 0.2785 0.1759 -0.2844 -0.2288 -0.3961 0.1220 -0.2531 0.2563 0.2089 -0.1678 0.3022 -0.1813 -0.1284 0.2358 -0.2952 0.2142 0.1193 0.1759 -0.1241 0.2893 0.1684 -0.3206 0.2008 -0.2596 0.2072 0.1608 0.2272 -0.1495 -0.2666 0.1813 -0.1743 0.1738 0.1792 -0.1549 0.1700 0.3260 -0.2488 0.2725 -0.1943 -0.1468 -0.1921 0.1986 -0.3502 0.1894 -0.1851 -0.1247 0.1624 -0.2402 -0.1921 0.2142 0.1991 -0.3502 -0.3044 0.1738 0.1786 0.2051 -0.2655 0.1657 0.1824 0.2364 -0.1484 0.1328 -0.2024 -0.2617 -0.2893 -0.1684 0.1775 -0.2256 -0.1371 -0.1306 0.1678 0.2418 -0.1538 -0.1516 -0.1462 -0.2547 0.2580 -0.2250 -0.1182 0.1193 -0.2839 -0.1792 -0.2250 -0.1954 0.1338 -0.3281 -0.1754 -0.3092 0.2876 -0.1576 -0.2450 0.1646 0.1862 0.1808 -0.2137 0.1468 -0.2677 -0.1716 0.2218 -0.1446 0.1754 0.1193 0.1824 0.1943 0.1425 -0.2008 0.1684 0.2779 0.2839 0.2693 -0.1560 0.2099 0.1678 -0.2137 0.1700 -0.1560 -0.2375 0.3535 -0.1695 -0.1619 -0.1905 -0.1883 0.3130 0.3114 -0.1851 0.2364 0.1808 0.1770 0.1484 -0.1592 -0.2477 0.2051 -0.2180 -0.3130 0.2585 0.1031 0.2661 -0.3556 0.1587 -0.1409 -0.3114 -0.1846 -0.2229 -0.2747 0.1155 -0.1473 -0.1991 0.1835 -0.2013 0.2358 -0.1495 -0.1479 -0.2725 -0.1479 0.1328 0.1889 0.2099 -0.1743 0.2310 -0.1295 0.1198 0.2191 -0.3189 -0.3189 -0.2385 0.1425 0.4085 -0.1786 0.3519 -0.2677 0.2385 0.1247 0.1441 0.1900 0.1954 0.2051 0.2321 -0.2909 -0.3319 0.1344 -0.2725 -0.2822 -0.1851 0.3044 0.2671 -0.2267 0.2169 0.1182 -0.1889 -0.1954 0.2062 0.1209 -0.2218 -0.2617 -0.2671 -0.1446 -0.2304 -0.1446 -0.1533 -0.1824 -0.1684 0.2742 -0.3551 0.2126 -0.1813 -0.2180 -0.2191 -0.2547 -0.2321 -0.2326 0.1306 -0.2024 -0.2763 0.2375 -0.1290 -0.2822 0.1829 -0.1608 0.2105 0.1700 0.1943 0.2159 0.1959 0.2115 0.1630 -0.1587 0.2250 -0.1166 0.1835 -0.3189 0.1905 0.3200 0.1921 -0.1716 -0.1592 -0.1479 0.1954 0.1295 -0.1614 -0.2569 -0.3686 0.2396 0.2142 -0.2569 -0.2434 0.1883 -0.1813 -0.1560 -0.1970 0.1695 0.1355 0.1695 -0.2051 -0.1900 -0.2272 0.2105 0.1311 0.3276 0.2099 -0.2439 -0.2024 0.1743 0.1193 -0.3902 0.2234 0.1608 -0.1587 0.1684 0.1592 -0.1419 -0.1678 0.2418 -0.1624 -0.2455 0.1462 -0.2936 -0.2844 -0.3055 -0.3314 0.1883 -0.1495 -0.2984 0.1954 0.2526 0.3260 0.1840 -0.1824 0.1522 -0.1921 0.1927 0.1533 0.1705 0.1954 -0.1943 0.2715 -0.1970 -0.2304 -0.2024 0.1700 0.1344 -0.2860 0.3756 -0.1570 -0.1749 -0.1738 0.1813 0.3281 0.1630 0.2688 -0.2402 0.2450 -0.2164 -0.1641 0.2175 0.2898 -0.1673 0.3632 0.1662 -0.1301 0.1344 -0.2337 -0.1587 -0.2083 0.1813 0.1759 -0.3189 0.1932 0.1711 -0.1705 -0.1614 -0.1668 0.2067 -0.3778 -0.3098 -0.2126 -0.2482 0.1619 -0.2418 -0.2126 0.1754 -0.3778 -0.1900 -0.2196 0.1538 -0.3540 -0.2121 0.1500 0.1824 -0.2180 -0.1063 0.2256 -0.2250 -0.1495 0.2013 0.3152 0.2412 0.1570 -0.2914 0.2542 -0.1587 -0.1436 0.3038 0.1673 0.0896 -0.2115 0.3999 0.3351 0.2547 0.1716 -0.1128 0.2283 0.1587 0.2024 0.2110 -0.2558 0.2547 0.1900 -0.1700 -0.1516 -0.2250 -0.1533 0.1284 -0.2267 0.2121 0.2455 0.2110 -0.3368 0.1662 -0.2196 -0.2229 -0.1554 -0.1516 -0.2822 -0.1371 0.2639 -0.1749 0.1441 0.1743 0.4620 -0.4091 -0.2558 0.2115 0.3724 0.2229 0.1570 0.2375 -0.2089 -0.2035 -0.1117 -0.1279 -0.2288 0.3670 0.4047 -0.1106 0.1813 0.1365 -0.2493 0.2196 -0.1716 -0.3297 0.2402 -0.2785 0.2250 0.2159 0.2439 -0.2526 -0.2396 -0.2196 0.1209 -0.2008 0.2229 -0.1657 0.2909 0.1678 -0.1403 0.2105 0.1538 0.2677 -0.2488 0.3778 0.1770 -0.3017 0.2601 -0.2180 -0.2099 -0.1365 -0.1878 0.1608 0.2385 0.2731 0.1144 0.2062 0.3994 -0.2493 0.1657 0.1775 -0.2121 -0.1641 0.3589 -0.2402 0.2358 0.2860 -0.1921 -0.1042 -0.2008 0.2159 -0.2677 -0.1797 0.2288 -0.1932 -0.2385 0.2126 0.1889 -0.1403 -0.2439 0.3243 0.2693 -0.1382 -0.1732 -0.1937 0.2439 -0.1851 0.1198 0.1069 0.2326 -0.2558 0.1705 0.2617 -0.3098 0.1802 0.2175 -0.3189 0.2785 -0.3443 -0.2364 -0.1657 -0.1371 -0.1257 -0.2671 -0.2909 -0.1932 -0.1311 -0.2617 0.1900 0.1317 -0.1937 -0.2364 0.1398 0.2229 0.1533 0.2310 0.1678 0.1554 0.1538 0.2930 -0.2364 0.2229 0.2126 -0.2218 -0.2504 0.3060 0.2547 0.1387 0.2623 0.2639 0.1824 0.2930 0.1705 0.1549 0.2196 0.2175 -0.2196 0.2180 -0.1840 0.3448 0.2245 0.1700 -0.1403 0.1813 -0.3475 -0.2893 -0.2375 0.2072 0.1657 0.1775 0.1959 0.1700 0.1301 -0.2531 0.2542 -0.2008 -0.4841 0.1846 -0.2126 -0.1894 0.1878 -0.3297 -0.1241 -0.2412 0.2639 0.3017 0.0934 0.2833 0.2715 -0.2526 0.1106 0.1295 -0.1349 0.1808 0.1867 -0.1085 -0.3481 -0.1975 -0.1792 0.2099 0.1581 0.1025 0.2250 0.0982 -0.3243 -0.1608 0.3880 0.2072 0.1684 -0.1182 -0.1371 -0.1484 -0.1700 0.1975 0.2752 0.2925 0.3357 -0.1975 0.2709 0.1516 -0.2083 0.2191 -0.2984 -0.1376 -0.1792 -0.3173 -0.2089 0.2623 0.3594 -0.1889 -0.1101 0.1646 0.2250 -0.2822 -0.1430 -0.1759 -0.1489 0.1182 0.2364 -0.1171 0.2013 0.1975 0.1916 0.2321 -0.2450 0.1905 0.1943 0.2623 -0.2067 0.2089 0.2391 0.1614 0.2925 -0.1646 -0.1835 -0.1981 -0.1247 -0.2402 0.1462 -0.2634 0.2639 0.2752 0.1484 -0.1527 -0.1932 -0.1457 -0.1932 0.2202 -0.1592 -0.3038 -0.3055 -0.1570 -0.2563 -0.1900 0.2035 -0.3448 0.2509 -0.1905 -0.2089 0.1112 0.2288 -0.1705 -0.1614 0.3335 -0.2887 -0.1257 0.3368 0.1840 0.1851 -0.1123 -0.2839 -0.3265 0.2580 0.2283 0.1937 0.2509 -0.1883 0.1295 0.2418 0.2725 0.2218 -0.2169 -0.3260 -0.2930 0.1792 0.2321 0.1587 -0.2984 0.1705 -0.2531 -0.2067 0.1295 -0.1959 0.1365 -0.1344 -0.2855 0.3681 -0.1889 0.1878 -0.2137 0.1344 0.2450 0.2250 -0.1279 0.2725 -0.1495 0.1058 -0.1576 0.3319 -0.1786 0.1743 -0.1387 -0.2450 0.3006 0.1371 -0.1770 -0.1371 0.1916 -0.1527 0.1646 -0.2434 0.2385 0.2801 -0.2213 0.1052 -0.1959 0.1738 0.2304 0.1112 0.2342 -0.4857 0.4199 0.2634 0.1657 -0.2569 0.1824 -0.1484 0.3556 0.1570 -0.2013 0.2822 -0.1257 -0.2115 0.1587 0.4047 0.2035 -0.1587 0.2747 0.2142 0.1328 -0.1193 -0.2008 0.3038 0.3168 -0.1905 0.3022 -0.2893 -0.1241 0.1775 0.2617 -0.1538 -0.1236 0.1991 -0.1489 0.2078 -0.1241 -0.2482 0.2126 -0.2159 0.2693 0.1500 0.1592 0.1732 -0.1975 0.2234 -0.1862 -0.2202 -0.2801 -0.1678 0.3832 -0.1641 0.2083 0.2671 -0.1916 -0.1592 0.2504 -0.2763 -0.2623 0.3038 -0.1754 0.1263 0.1862 0.2596 0.2067 -0.1284 -0.1554 -0.1392 0.1527 0.3594 0.2018 0.1802 -0.3497 0.2677 -0.2418 -0.3114 -0.1840 0.2342 0.1419 0.4220 0.2364 -0.1662 0.3184 -0.2504 -0.2412 0.2337 0.1722 0.2283 0.1608 0.2439 -0.2925 -0.2822 0.1371 -0.1592 0.2035 0.1349 0.1376 -0.2650 -0.1392 0.1722 -0.1905 0.1668 -0.2650 -0.0977 0.1473 -0.1684 -0.1916 0.1560 -0.3551 -0.1743 0.1317 0.1220 -0.2704 -0.1274 -0.1436 0.2504 0.2963 0.1371 -0.1495 -0.1587 0.1738 0.1500 0.1333 0.1257 -0.2768 0.1203 0.1722 0.2693 0.1883 0.1425 -0.2542 -0.2509 0.3497 -0.2715 0.3643 -0.1916 0.1711 0.2822 -0.2412 0.1279 0.1479 -0.2310 0.1468 0.3411 0.2558 -0.1991 -0.2105 -0.2671 0.2763 0.1840 -0.1257 -0.2839 -0.1570 0.1549 -0.2164 0.3502 0.1425 0.2542 0.1473 0.2358 0.1187 0.1829 -0.2364 0.1759 -0.1959 0.1802 0.2099 0.2898 0.1700 -0.3351 -0.1684 0.3421 0.1516 0.1722 -0.2709 -0.2547 0.1301 0.3643 0.1738 -0.3114 0.1533 0.3060 0.2375 -0.1333 0.1576 0.1603 -0.2035 -0.1770 -0.5942 -0.2321 0.1732 0.2067 0.1921 0.2434 -0.4512 -0.4787 0.1678 0.1473 0.2596 0.2391 -0.1484 -0.2283 -0.1220 -0.2229 0.3519 0.1651 -0.1533 0.2520 0.2493 0.1716 -0.1775 0.2893 -0.2947 0.2358 -0.2580 -0.3535 -0.1565 -0.2585 0.1862 -0.2785 -0.2725 0.2115 0.2142 0.2159 0.3060 -0.2768" HIT_INDICES="1 33 34 46 51 59 60 61 66 85 91 100 104 105 114 115 122" ES_PROFILE="0.0496 -0.1759 -0.1171 -0.1592 -0.1371 -0.1425 -0.0836 -0.0248 -0.0027 -0.1090 -0.0961 -0.1106 -0.0793 -0.0205 -0.0351 0.0237 0.0275" RANK_AT_ES="32.0000" RANK_SCORE_AT_ES="6.6500"/>
  <DTG RANKED_LIST="SexDevelopmentGenesPRL_remapped.rnk" TEMPLATE="na_as_pre_ranked" GENESET="gene_sets.gmt#HP_ABNORMAL_METACARPAL_MORPHOLOGY" ES="-0.2213" NES="-1.0900" NP="0.3617" FDR="0.7442" FWER="1.0000" CHIP="ftp.broadinstitute.org://pub/gsea/annotations_versioned/Human_Gene_Symbol_with_Remapping_MSigDB.v7.5.1.chip" RND_ES="-0.1638 0.3000 0.3055 0.2346 0.1776 -0.1141 0.1215 0.1318 -0.1525 -0.1564 0.2425 -0.2341 -0.2696 0.2248 0.1436 -0.3138 -0.1702 -0.2322 -0.2061 0.1879 -0.1500 -0.2592 -0.2223 0.1318 0.1377 0.2356 -0.3064 0.2366 -0.2287 -0.1338 -0.2223 -0.1436 0.1456 0.1215 -0.1938 0.1549 0.2322 -0.2415 -0.1761 0.2110 -0.2440 -0.1161 0.1643 0.1077 0.2184 0.3281 0.1220 0.3256 0.1776 -0.2125 0.1510 0.4029 0.1849 -0.1495 0.2263 0.2356 -0.1294 0.2730 -0.1436 -0.1771 -0.3138 -0.1363 -0.1353 -0.1604 -0.2273 -0.2592 -0.2415 -0.1190 -0.2563 -0.1431 -0.1382 -0.1776 -0.1869 0.1771 0.1284 -0.3428 0.2258 0.1717 -0.1372 -0.2130 -0.2322 0.1230 0.2715 0.1530 -0.3104 -0.1810 0.2523 -0.1884 -0.2509 0.1717 -0.2243 -0.2469 0.2169 0.1377 -0.1235 -0.1840 -0.3035 0.2848 0.1756 0.1810 0.1003 0.2686 0.1564 0.1702 -0.2253 -0.1510 0.2179 -0.2553 0.2036 -0.2273 0.1387 0.2627 -0.1889 0.1727 -0.1417 -0.2297 0.2091 -0.2007 0.2528 0.1594 -0.3232 0.1372 0.2740 0.2036 -0.1963 -0.1909 0.1968 0.2779 -0.2563 0.1933 0.1677 0.4240 -0.2415 -0.1574 0.2499 0.1913 -0.1761 0.1328 0.3035 0.2415 0.2095 -0.1663 0.2400 0.1663 -0.1663 -0.4132 0.2332 -0.3163 0.1436 -0.2110 0.2263 -0.1845 0.1938 -0.1505 -0.1584 -0.1776 -0.1348 0.1977 -0.2366 0.2095 -0.2189 -0.1062 -0.2656 -0.3104 0.1564 -0.2218 0.1018 0.2027 0.3246 0.2263 0.3419 0.2553 0.2164 0.3055 -0.1899 -0.1102 -0.1913 0.1564 -0.2902 -0.2504 0.1323 -0.2228 -0.2646 -0.1446 0.1048 0.2351 -0.2056 -0.1845 0.1589 -0.1594 0.3222 0.1667 0.1963 0.1717 -0.2764 -0.1446 -0.2587 -0.1387 -0.1451 0.2381 0.1559 -0.3010 -0.2194 0.1249 -0.1043 0.3173 -0.1535 -0.1441 -0.1594 -0.1495 0.1476 0.2002 0.2051 0.1589 0.1712 -0.2799 0.1879 0.2263 -0.2681 -0.1997 0.1746 0.1500 -0.2041 0.1677 0.2031 -0.2435 -0.1338 0.1933 -0.2297 -0.1176 0.1166 -0.2381 0.1909 0.1500 -0.1259 -0.2755 -0.2976 -0.1594 0.1230 0.1653 0.2474 -0.2892 0.1530 0.1727 -0.2543 0.2430 -0.1417 0.1249 0.1412 -0.1407 0.2651 0.2892 0.1530 0.1205 -0.1608 -0.1569 0.3655 0.1722 -0.1481 0.1663 -0.1746 -0.1643 -0.2882 -0.2577 -0.1515 0.2204 0.1776 -0.1574 -0.2941 -0.2332 -0.3138 -0.3537 -0.1982 -0.2164 -0.1481 -0.2730 -0.1422 -0.2135 0.1318 0.2686 -0.1397 -0.1805 -0.2248 -0.1608 -0.3350 0.3384 0.1476 0.2558 -0.1569 0.3128 0.1604 -0.1215 0.1195 -0.1667 0.2391 -0.1933 -0.1972 -0.2858 -0.2696 -0.1727 -0.2110 -0.2322 0.1717 0.2366 -0.1884 -0.1899 0.2391 -0.1259 0.2696 -0.2986 0.1392 -0.1190 -0.2273 -0.2218 0.1805 0.1727 -0.1909 0.1107 0.1776 0.2410 0.2833 0.2720 -0.2509 -0.2125 0.1294 -0.2740 -0.1446 -0.2041 0.2371 0.1328 -0.2091 0.1702 0.2405 -0.2277 0.2297 -0.3000 0.1107 0.1810 0.1392 -0.2927 -0.1913 0.1854 0.1899 -0.1618 0.2474 -0.3453 -0.1225 -0.2705 0.1230 -0.2464 -0.2007 0.2086 -0.2464 -0.2184 0.1943 -0.1466 -0.2415 -0.2892 -0.1761 0.2263 0.2991 0.1682 0.1535 0.1677 0.2651 -0.1820 -0.2774 -0.1500 0.1712 -0.2868 -0.1717 -0.1751 0.1530 0.2484 0.2789 0.2755 0.2150 -0.2509 -0.1540 -0.2150 -0.2779 0.2381 -0.1510 -0.1466 0.1244 -0.2858 0.1687 -0.4402 -0.1574 -0.2100 0.3281 0.2184 -0.2218 0.2823 0.2838 0.1722 -0.1545 0.3369 -0.1353 0.1638 0.1535 -0.3242 0.1810 -0.1397 -0.1643 0.2730 -0.1938 0.1618 0.1382 -0.1913 0.2440 -0.2071 0.3212 0.1820 0.2587 0.2474 -0.2150 0.1805 -0.1431 -0.2169 0.2587 -0.2194 0.3182 0.3748 0.2425 0.2681 -0.1249 0.1874 0.2907 -0.2381 -0.2169 0.2405 -0.2366 0.2135 -0.2189 -0.1722 -0.1456 0.3360 -0.1358 0.2730 0.1505 -0.1805 0.1879 0.1215 -0.2356 -0.2007 -0.1633 0.1972 0.1363 -0.1525 -0.1043 -0.1751 -0.1072 -0.3861 -0.1854 0.2346 -0.2346 0.2627 0.2066 -0.2705 -0.2253 -0.1397 0.2868 -0.1623 0.2184 0.1948 -0.1525 0.1377 0.2941 0.1879 -0.1422 -0.1569 0.3315 0.2332 -0.1387 -0.2297 0.1854 0.3055 0.2833 -0.1466 0.1702 0.1982 -0.2356 -0.2789 -0.2002 -0.1717 0.1864 0.2381 0.1500 -0.1446 0.1682 -0.2095 -0.2705 0.1608 -0.3758 0.3384 -0.1308 -0.2258 -0.2941 -0.2297 0.1736 0.2450 -0.1495 0.2356 -0.2499 0.1476 -0.1535 0.1510 0.1402 0.1697 -0.2317 0.2159 -0.2440 0.1294 -0.2705 -0.1771 0.1441 -0.1722 -0.1299 -0.1510 0.2425 -0.2041 0.2027 0.1736 -0.1712 -0.1771 -0.1574 0.2213 0.1977 -0.1097 0.1874 -0.1166 0.1849 0.3478 0.1530 -0.1879 -0.2341 0.1889 -0.2371 -0.2459 0.2440 0.1574 0.1294 -0.2061 -0.2086 -0.2154 -0.2474 -0.2809 -0.1377 0.2312 -0.1599 0.2154 -0.1889 -0.2764 0.1638 -0.3138 0.1923 -0.1397 -0.2253 -0.2838 -0.1830 -0.1559 -0.2356 0.2907 0.2892 -0.1343 0.2543 -0.2184 0.2509 -0.2809 0.2450 0.2179 -0.1397 -0.1682 0.2587 -0.1722 0.2799 -0.1190 -0.1451 -0.3350 0.1564 0.2125 0.1176 -0.1864 0.1485 0.1977 -0.3655 0.2553 -0.1564 -0.2528 0.1628 0.1515 -0.2125 0.2976 -0.2410 0.1495 0.1343 0.2661 0.2528 -0.1702 -0.2804 -0.1958 0.1466 -0.1869 -0.2686 -0.3561 -0.2095 -0.1805 0.2941 -0.1358 0.2027 -0.1933 0.1761 -0.1446 0.3935 0.2228 -0.2086 -0.1358 0.1318 0.0836 -0.2228 -0.1559 0.1977 -0.1889 0.1525 -0.1938 0.3114 0.2204 0.1599 0.2150 -0.2523 -0.1446 0.1230 0.2592 0.2031 0.1436 -0.1677 0.3537 -0.1756 0.1618 0.1781 0.1535 0.1589 0.3537 0.3350 -0.2194 -0.3571 0.2405 -0.1190 0.1549 -0.1505 0.1982 -0.1963 0.3114 0.1205 0.2577 0.1308 0.1471 0.2459 -0.1476 0.1471 -0.2391 -0.2730 -0.1663 0.1658 -0.1594 -0.1500 -0.2617 -0.2095 -0.1687 0.1431 -0.1731 0.1141 -0.2213 -0.1397 -0.2705 -0.3409 0.2145 -0.2356 -0.1761 -0.2951 0.1446 -0.3079 0.2469 -0.1771 0.1904 -0.1490 0.1697 -0.1712 -0.2007 -0.1490 -0.2346 -0.1697 0.1077 0.1815 -0.1977 0.1815 0.2341 -0.2253 -0.1963 -0.1889 0.3748 -0.1608 -0.1854 0.1535 -0.1722 -0.3104 0.2450 0.2356 -0.1185 0.1564 -0.1795 0.2204 -0.2086 0.2213 0.2966 -0.1569 -0.1220 0.2066 -0.1549 -0.2469 -0.1481 0.1810 0.1643 -0.2154 -0.3301 0.2499 0.2095 0.2764 0.2169 0.2823 -0.2002 -0.2833 -0.1781 -0.1481 -0.2602 -0.3119 -0.1702 0.1736 -0.1633 -0.2715 -0.1505 -0.1077 0.1722 0.2459 0.2696 -0.1618 -0.3384 0.2076 -0.2120 -0.1810 0.3384 -0.2440 0.1948 0.1948 -0.1535 -0.1318 0.1530 -0.1746 0.1663 0.1677 -0.2002 0.2612 -0.2027 0.1131 0.2681 0.2612 0.1874 0.1515 0.2410 0.2405 0.2705 -0.2051 0.2720 0.1377 0.3340 0.1540 -0.1584 -0.1958 -0.3242 -0.2740 0.1849 0.1618 -0.1756 -0.2125 -0.1343 0.2066 -0.2223 0.2282 0.2086 -0.1471 -0.2715 -0.1210 -0.2346 -0.2405 -0.1436 0.2577 0.2061 -0.2484 0.2961 -0.2213 0.2051 0.1677 -0.1235 -0.1687 -0.2907 0.1958 -0.2223 -0.2627 -0.1062 0.1476 -0.2336 -0.1845 -0.1117 0.2779 -0.1761 -0.1176 0.1422 0.1594 -0.2007 -0.1269 0.2592 -0.1643 0.1938 0.2474 -0.2509 0.4215 0.1608 -0.1972 0.2086 -0.1117 0.1923 0.2061 0.1171 0.2154 0.1594 0.1638 0.2248 -0.2189 0.2617 -0.1667 -0.1727 -0.2273 0.3197 -0.1722 0.2484 -0.1102 -0.1584 0.1854 0.3035 0.1599 0.1731 -0.1997 -0.2135 0.2646 0.2779 0.2282 0.2238 0.1402 -0.1864 -0.2017 -0.3748 -0.2553 -0.2814 -0.1515 -0.2661 0.1431 -0.2189 0.2061 -0.2273 -0.2907 -0.1677 0.0920 0.1451 0.1195 0.3291 -0.1067 -0.2189 0.1943 0.1476 -0.1289 0.2592 0.2366 -0.3478 0.1308 -0.2366 -0.2523 0.1618 0.1215 -0.1210 0.2041 0.3748 -0.2469 -0.1608 -0.1363 -0.1485 0.2558 -0.0984 -0.1353 0.1938 -0.1913 -0.1235 -0.1727 -0.2312 0.3212 0.2110 0.2705 0.1510 -0.1348 0.1972 -0.1874 -0.1633 0.2056 0.1943 0.2312 0.1820 -0.1313 0.1343 0.2297 0.2523 0.2587 0.1525 0.3792 -0.2499 0.1972 0.1161 0.2213 0.1574 0.2169 0.2917 0.1535 0.2951 0.1481 0.1313 0.1702 -0.1402 -0.1682 0.1505 0.1471 -0.2636 0.1717 0.1643 0.1879 0.2892 -0.2568 0.3173 0.2130 -0.2636 -0.1972 0.1564 -0.1082 -0.3104 -0.2774 -0.1008 -0.1176 0.2130 0.2440 -0.1510 -0.1825 0.0949 0.1682 0.1210 -0.2312 -0.2528 0.1618 0.3910 -0.1692 0.1874 0.1727 -0.1353 -0.1805 0.2027 0.2238 -0.2509 0.3842 0.1254 -0.2213 0.1781 0.2253 -0.1761 -0.3384 -0.2282 0.1845 -0.2066 0.2071 -0.2312 0.3409 0.3104 0.2705 -0.2228 0.2868 0.1230 -0.1121 -0.2858 -0.1938 0.2017 0.2332 0.1466 -0.1658 0.2553" HIT_INDICES="3 9 14 17 19 37 58 65 75 76 90 91 97 103 104 108 116 118 124" ES_PROFILE="0.0246 0.0305 0.0457 0.0797 0.1230 0.0167 -0.1176 -0.1210 -0.1525 -0.0999 -0.1687 -0.1161 -0.1102 -0.1043 -0.0516 -0.0271 -0.0398 0.0034 0.0093" RANK_AT_ES="89.0000" RANK_SCORE_AT_ES="-0.5300"/>
  <DTG RANKED_LIST="SexDevelopmentGenesPRL_remapped.rnk" TEMPLATE="na_as_pre_ranked" GENESET="gene_sets.gmt#HP_ABNORMAL_HAND_MORPHOLOGY" ES="-0.1990" NES="-1.0899" NP="0.3361" FDR="0.7414" FWER="1.0000" CHIP="ftp.broadinstitute.org://pub/gsea/annotations_versioned/Human_Gene_Symbol_with_Remapping_MSigDB.v7.5.1.chip" RND_ES="-0.1378 0.1429 0.1633 0.1224 0.2143 0.1531 -0.2347 -0.1786 -0.1939 0.1429 0.2296 -0.2245 -0.1378 0.2449 0.1990 -0.1071 -0.2347 0.1276 -0.2398 -0.1888 -0.2041 -0.2449 -0.2194 0.0867 -0.2959 0.1888 0.2500 0.1684 -0.1531 0.2041 0.1684 -0.2143 -0.1020 0.0867 0.1735 0.1378 -0.2194 0.1378 -0.2092 -0.3316 -0.1480 0.1276 0.0969 0.2398 -0.1735 -0.2602 0.1633 -0.1939 0.2449 -0.1684 -0.1224 -0.2653 -0.1122 -0.1276 -0.1684 -0.1786 0.2500 -0.1429 0.2449 -0.1122 0.1327 -0.1071 0.1429 0.1276 -0.1939 -0.1582 -0.1990 -0.2143 -0.1837 0.2092 -0.1735 -0.1276 0.1378 0.1378 -0.1480 0.1837 0.2143 -0.2551 -0.2347 0.1633 0.1990 0.1173 0.2245 0.1224 0.1531 0.0816 0.1531 -0.1122 -0.1173 0.2296 0.2041 -0.2806 -0.1888 0.1480 -0.1378 0.1888 0.2755 -0.2194 0.0969 -0.1378 -0.1990 -0.1888 0.1582 -0.0867 0.1684 0.0867 -0.2398 -0.1429 -0.2296 0.1429 -0.1633 -0.2194 0.2245 -0.0969 0.1429 -0.1224 0.1531 0.1276 0.1378 0.1735 0.1122 0.3265 0.1327 0.1531 -0.1633 0.1531 -0.2602 0.2245 0.1735 0.2296 0.1582 0.2347 0.1735 0.1378 0.1071 -0.2245 0.2041 -0.1531 -0.2245 0.2245 -0.1735 -0.2092 0.1684 -0.1020 -0.1224 0.3061 0.2908 -0.2449 0.1684 -0.1888 -0.2806 0.1990 0.1939 0.3724 0.1582 -0.1378 0.1735 0.2857 0.1633 -0.2755 0.2143 -0.2092 0.1276 -0.1173 -0.2143 -0.1633 -0.2908 0.1582 -0.1735 -0.1276 -0.2500 0.1990 0.2296 0.1582 0.1173 0.1888 -0.2194 0.1888 -0.1327 -0.1939 0.2296 -0.1480 0.2143 0.1684 -0.1888 0.1582 -0.1224 0.1480 0.1327 -0.1531 0.1837 -0.1327 0.1582 0.1071 -0.1531 -0.2245 -0.1378 0.1633 -0.1633 0.1122 0.2092 0.2806 0.1378 0.1480 -0.2092 -0.1224 -0.1122 0.1786 -0.2245 0.1582 0.2092 0.1888 0.2245 0.1888 0.1837 -0.2551 0.1582 0.2398 0.1378 -0.1429 0.3265 -0.2551 0.2449 -0.1531 0.1531 -0.2143 -0.0816 -0.1684 0.3265 -0.1735 -0.1735 -0.3418 0.1582 -0.1786 -0.2143 0.1888 -0.2602 -0.1786 -0.2602 0.1429 0.1633 -0.1173 0.2806 0.1378 -0.1684 0.0969 0.1582 -0.1480 -0.1276 0.0867 0.2857 -0.0765 -0.3316 -0.1888 0.1990 0.1429 0.1888 -0.1939 -0.2347 -0.1939 -0.1837 0.1786 0.1990 0.1173 0.1531 0.3163 -0.1633 0.2806 0.1786 0.1786 -0.2092 0.2653 -0.1276 -0.2347 -0.1684 0.1939 0.1837 0.1276 0.1224 -0.2245 0.1224 0.1939 0.1633 0.2296 0.0918 -0.1531 -0.1633 -0.2041 0.1939 -0.2245 -0.2092 -0.1837 0.2347 -0.2092 -0.1378 -0.2449 0.1633 0.1429 -0.1276 -0.2806 0.1531 -0.1837 0.1378 0.1684 -0.1480 -0.2551 0.1122 -0.1735 0.2092 -0.2041 -0.1990 -0.1071 -0.1939 0.1429 -0.1837 0.1888 0.2959 -0.1531 -0.1429 0.1020 -0.1378 0.3010 -0.1735 0.2245 -0.2398 0.2602 -0.1429 0.1071 0.1888 0.1786 0.1939 0.0918 -0.1429 0.1582 -0.1786 -0.1531 -0.1071 -0.1071 -0.1531 -0.0969 -0.1837 -0.2602 0.1633 -0.1786 -0.1735 0.2143 -0.2041 -0.1122 -0.1122 0.1327 -0.3418 0.1071 0.1480 -0.1735 0.1786 -0.1122 -0.2500 0.2347 0.2143 -0.1071 0.0918 0.2143 0.0969 0.1224 0.1327 0.1837 0.1122 -0.2245 -0.1429 -0.2449 0.2602 0.0918 0.0969 -0.1684 0.2194 0.1224 -0.2092 -0.2602 -0.1173 -0.2653 -0.1939 -0.1888 0.1786 0.1786 -0.1378 -0.0816 -0.2704 0.1378 -0.3316 0.2041 0.1888 -0.1939 -0.0816 0.2704 -0.1327 -0.3367 0.1480 -0.3418 -0.2857 -0.1684 0.1837 0.1071 -0.1276 0.1684 0.2194 0.2500 -0.1020 -0.2143 0.2143 -0.2347 0.1327 -0.1735 0.2704 0.1122 0.1582 -0.1378 0.1173 0.1837 0.1939 -0.2143 -0.1990 0.1429 -0.1122 0.1224 -0.1276 0.2704 0.1327 -0.1888 -0.1939 0.1633 0.1684 -0.1939 0.1837 0.0918 0.1224 0.1582 -0.2959 0.3163 -0.1684 0.1633 -0.2143 -0.1276 0.2143 0.2092 -0.1173 0.1327 -0.1378 0.2296 0.1378 -0.2245 -0.1122 0.1378 -0.1531 0.1429 0.1735 -0.1684 -0.2092 -0.1582 0.1071 -0.1837 0.1327 0.1122 -0.2041 -0.1633 -0.1582 -0.2449 0.0867 -0.2398 0.1327 -0.0969 0.1224 -0.1480 -0.1224 -0.2755 -0.1173 -0.1276 0.1684 0.2500 -0.2245 -0.1276 0.2092 -0.3571 0.2500 -0.1429 -0.1684 -0.1224 0.1531 0.1480 0.1122 -0.2857 -0.1939 -0.1429 0.2245 -0.1633 0.2194 -0.1888 -0.2194 -0.1837 0.1429 -0.1837 0.2194 -0.1888 0.2143 -0.2704 0.2143 -0.1327 -0.1684 0.1327 -0.1224 -0.2194 0.1480 -0.1786 -0.1786 0.1327 -0.1786 -0.2551 0.1224 -0.1173 0.1276 -0.2347 -0.2602 -0.1224 0.1071 0.1480 -0.1327 0.2602 0.1327 0.1327 -0.1480 0.1020 -0.1327 0.1122 -0.1173 0.2296 -0.1173 0.1429 0.1531 -0.1888 -0.1327 -0.1173 0.1531 -0.1122 -0.1020 0.1531 0.1378 0.2041 -0.1531 0.2347 -0.2296 0.1888 0.3010 0.0816 -0.1837 -0.1122 -0.1378 0.1684 0.2449 -0.3367 -0.2296 -0.2806 -0.2194 -0.2143 -0.1684 0.1582 -0.0969 -0.3010 -0.1531 0.1837 -0.1276 -0.0918 -0.1429 0.1020 0.1531 0.2296 0.1224 0.2806 -0.1173 0.2041 -0.4031 -0.2398 -0.1837 0.1684 -0.1684 0.2500 -0.1327 -0.2449 -0.2041 -0.1480 0.0969 -0.1684 -0.2704 -0.2092 0.0969 0.2092 0.2398 0.1378 0.0867 0.1786 -0.1837 -0.2398 -0.1990 0.1735 -0.1990 0.2449 -0.1633 0.1888 -0.1735 0.1276 -0.1939 -0.3010 0.2653 -0.1480 0.2347 0.2092 -0.2194 -0.2296 0.0867 0.1378 0.2653 -0.2296 -0.2296 0.1684 0.2041 0.1480 -0.1480 0.1122 -0.1531 -0.1990 0.1480 0.1224 -0.2500 -0.1173 0.1327 -0.1480 0.2449 -0.1122 -0.2092 0.1480 -0.1633 -0.1684 0.2143 -0.2347 -0.1327 0.1939 0.2245 -0.1837 0.1378 -0.1837 0.1939 0.1327 0.2602 0.1173 0.1633 0.2194 -0.3724 0.3214 -0.1888 0.1582 -0.1888 -0.1786 0.2398 -0.1735 0.1837 0.3061 0.2347 -0.1276 0.1939 -0.1020 0.2398 -0.1837 0.1276 -0.1990 -0.1633 0.1939 0.2296 0.1378 -0.2245 0.1633 0.1990 -0.1939 0.2092 0.1633 0.1276 0.1327 -0.2653 0.1071 0.0969 -0.1480 -0.1531 0.1224 0.2092 -0.1735 -0.2347 0.1531 -0.1276 -0.1480 -0.1684 -0.1786 -0.2398 0.1531 -0.1429 0.1327 -0.1173 -0.2602 0.1378 -0.1480 -0.0969 -0.1582 -0.1531 0.2653 0.1735 0.1939 -0.1684 -0.1327 -0.1786 0.2041 0.1837 0.1582 0.1888 -0.2296 -0.1276 0.2449 -0.1429 0.1429 -0.1837 0.2245 0.1786 -0.1990 -0.1122 -0.1173 0.1888 -0.2857 0.1173 0.3316 0.1020 -0.1582 0.1633 0.0867 0.2296 0.1378 0.1429 -0.2245 0.3112 -0.1684 -0.1327 0.1378 0.1633 0.1071 -0.2143 -0.1378 0.1684 -0.2653 0.1633 0.2143 -0.2194 0.1020 -0.1378 -0.1480 -0.2602 0.1429 0.2398 -0.1173 0.1173 -0.1173 0.1276 -0.1429 -0.1173 0.1531 0.1276 -0.2449 0.0918 0.2092 0.1939 0.2806 0.1786 0.1531 0.1480 0.1276 -0.1684 0.1990 -0.0969 -0.1735 -0.1684 -0.2500 -0.1888 0.1888 0.1633 0.1429 0.3520 0.1633 0.1786 -0.2398 -0.2398 -0.1224 -0.1888 0.1735 -0.1990 0.1071 0.1327 -0.3469 -0.1429 -0.2704 -0.1378 0.1327 0.2755 0.1378 0.2551 0.1633 -0.2347 -0.1378 -0.1684 0.1531 -0.2551 -0.1837 -0.2245 0.1786 0.2653 -0.1786 -0.1786 -0.2449 0.1122 0.2347 0.2500 -0.1939 0.1327 0.1786 -0.0918 0.1735 -0.1786 -0.1837 -0.2755 -0.1582 -0.2398 -0.2449 0.1837 0.1378 0.2398 0.1837 -0.2959 0.1786 0.1480 0.2755 0.1888 0.2653 0.1480 -0.1735 -0.2296 -0.1480 0.1633 -0.1990 -0.1378 0.1786 -0.1020 0.1939 0.2296 0.1276 -0.2296 0.2041 -0.1480 0.2194 0.0969 -0.1837 0.1939 0.1071 -0.1173 0.2296 -0.2245 0.2908 0.2602 0.0918 0.1837 -0.1327 -0.1939 0.1735 0.2296 0.2398 0.1684 0.2500 -0.3265 -0.1480 -0.1429 0.1276 0.1735 0.1378 -0.1378 0.1020 -0.1480 0.2653 0.2857 -0.1582 0.1224 0.1990 0.1684 0.1378 0.2908 -0.1888 0.1786 0.2398 -0.2296 -0.1276 0.1224 -0.0969 0.1684 -0.1786 -0.1378 0.1122 0.3316 0.1582 0.2755 0.2704 0.1173 -0.2755 0.2806 0.1429 -0.1735 0.1429 -0.1480 -0.3010 0.2194 0.1633 0.1071 -0.1224 0.2245 0.1633 0.2551 -0.1429 0.1480 -0.2347 -0.1276 0.1378 0.1020 -0.1888 0.1173 0.0918 -0.0867 0.1327 0.1429 -0.2551 -0.2347 0.1837 -0.2296 0.1990 0.2041 -0.1071 -0.1429 0.0765 0.1327 -0.1633 0.1224 -0.1990 -0.1122 -0.2245 -0.2143 0.1837 -0.2092 0.1276 -0.1276 0.1837 0.1633 0.1633 -0.1378 0.1837 0.1480 0.2347 0.1888 0.1735 -0.2143 0.1633 -0.1429 -0.2092 -0.1276 0.1327 -0.1582 -0.1633 -0.1429 0.2449 -0.2194 -0.1786 0.1582 -0.3010 0.1786 0.1735 0.1480 0.1633 -0.1429 0.1837 -0.1122 0.1327 -0.1327 0.2449 -0.1480 -0.2755 0.2449 -0.1122 -0.2041 -0.1071 0.1531 -0.1122 0.1735 -0.1378" HIT_INDICES="3 9 14 17 25 33 37 51 52 54 57 58 59 60 61 65 83 89 90 91 95 96 97 105 108 110 115 119" ES_PROFILE="0.0051 -0.0102 -0.0153 0.0000 -0.0357 -0.0714 -0.0663 -0.1633 -0.1276 -0.1020 -0.0867 -0.0510 -0.0153 0.0204 0.0561 0.0612 -0.0765 -0.0918 -0.0561 -0.0204 -0.0153 0.0204 0.0561 0.0204 0.0357 0.0612 0.0561 0.0612" RANK_AT_ES="50.0000" RANK_SCORE_AT_ES="1.7300"/>
  <DTG RANKED_LIST="SexDevelopmentGenesPRL_remapped.rnk" TEMPLATE="na_as_pre_ranked" GENESET="gene_sets.gmt#HP_APLASIA_HYPOPLASIA_OF_TOE" ES="-0.2222" NES="-1.0879" NP="0.3133" FDR="0.7425" FWER="1.0000" CHIP="ftp.broadinstitute.org://pub/gsea/annotations_versioned/Human_Gene_Symbol_with_Remapping_MSigDB.v7.5.1.chip" RND_ES="0.2037 0.1111 0.1204 -0.1389 0.3889 -0.2407 -0.2037 0.2963 0.1852 0.2130 0.3704 -0.2870 -0.2130 -0.1296 0.2222 -0.1852 0.3704 -0.1759 0.1944 -0.1111 -0.2500 0.2130 0.2315 -0.2130 -0.2685 0.1296 -0.2870 -0.1574 -0.2315 -0.3148 -0.2500 -0.1204 0.1852 0.2037 0.1852 -0.1944 0.1204 0.3241 0.2037 0.1204 0.1852 0.1667 0.1296 -0.2222 -0.1204 0.2315 -0.1852 0.2407 0.0926 -0.2037 -0.1389 -0.2778 -0.1852 0.3241 -0.2500 -0.2685 -0.1204 0.2593 0.2407 0.1481 -0.3148 -0.1296 0.2130 0.2500 -0.1667 0.1667 -0.1759 -0.1481 0.1852 0.1481 -0.2130 0.3056 -0.1667 0.1944 -0.2222 -0.3148 -0.1296 0.1481 -0.1389 0.1389 0.1944 -0.1667 -0.1944 0.3056 0.2407 -0.2037 0.1204 -0.1852 0.2037 0.3148 0.1759 0.1667 0.2500 0.1944 0.1759 0.1481 -0.1852 0.3056 0.2500 0.1852 0.3056 -0.2315 -0.2037 0.1481 0.2407 -0.3333 0.1944 0.1296 0.2500 0.1667 -0.1296 0.1296 0.1204 0.3241 -0.1944 0.1574 0.1481 0.1759 -0.3333 -0.1852 -0.2593 0.1759 -0.2407 -0.2685 -0.2130 -0.2593 -0.1019 0.2593 0.1944 0.2130 -0.1852 0.3333 0.2222 -0.2315 0.1759 0.1389 -0.1759 -0.1574 -0.2037 0.2037 0.2037 0.2500 -0.2222 0.2407 -0.2685 0.1111 -0.3704 -0.1111 -0.1204 0.2222 0.3148 0.1944 -0.2407 0.1759 -0.2407 -0.1759 0.1204 0.3056 0.1852 0.1852 -0.1574 -0.1389 -0.2222 0.1759 -0.2037 0.3056 -0.1389 0.1481 -0.1944 0.2222 -0.1019 -0.1296 -0.1852 -0.1481 -0.1759 0.3333 0.1481 -0.1204 -0.2963 -0.2593 -0.1389 0.2963 -0.1852 0.1852 -0.1944 0.1944 0.1667 0.2778 0.1759 0.2222 0.2037 0.2037 0.2870 0.2593 -0.1852 0.1481 -0.1389 0.1944 -0.1852 0.2315 0.2037 0.1574 -0.1944 -0.1574 -0.1481 0.3241 0.1481 0.1574 0.1204 0.1481 0.3056 0.1944 -0.1759 -0.1852 -0.2593 0.2130 0.1296 -0.2222 0.1574 0.2500 0.1574 -0.2778 -0.1852 0.2963 0.1944 -0.1759 -0.1111 0.2222 0.2130 0.1296 0.1111 -0.2037 0.1574 -0.2407 -0.1296 0.2963 0.2778 0.2593 0.2407 0.2778 0.2315 0.1389 0.1759 0.1759 -0.3148 0.1574 -0.1296 0.1204 0.1111 0.2778 -0.1852 0.2407 -0.2222 -0.2315 -0.2130 -0.1481 -0.0833 0.1944 -0.1944 -0.2222 -0.1852 0.2037 0.2870 0.2870 -0.2222 -0.1389 -0.2037 0.2407 -0.1667 0.2130 0.1759 -0.2500 -0.1481 0.1204 -0.1852 0.2963 0.1574 0.1667 0.1481 0.2222 -0.2315 0.1759 -0.1481 -0.1204 0.2500 -0.1389 -0.3056 0.2870 0.2778 -0.2963 -0.2222 0.1944 0.1296 0.2778 -0.2685 -0.2315 -0.1481 -0.3889 -0.2315 -0.2130 0.1111 0.3056 -0.1481 0.1574 0.2037 -0.2130 -0.1944 -0.1574 -0.1481 0.1759 -0.2130 -0.2500 0.1481 -0.1389 0.1944 -0.1574 0.1296 0.1667 -0.2500 -0.2315 -0.1852 0.2778 0.1111 -0.1389 0.1759 -0.2037 -0.1574 -0.1204 0.2037 0.2130 0.1111 -0.1574 0.1574 -0.2870 -0.1944 0.1852 -0.1204 0.1296 -0.2037 0.2222 -0.2130 -0.2778 -0.1944 -0.1759 0.3241 -0.2685 -0.1481 -0.1852 -0.2685 0.1852 0.1944 -0.1667 -0.1944 -0.2037 0.2037 0.2963 -0.1204 0.2778 -0.2963 -0.2593 -0.1944 0.3611 0.3148 -0.1574 -0.3796 0.3056 -0.1389 -0.2407 -0.1667 -0.1389 -0.2963 0.1667 -0.2037 0.1389 -0.1759 -0.1296 -0.2593 0.2130 -0.1667 0.2130 0.2870 0.1667 -0.1944 0.1296 0.2593 0.2593 -0.1111 0.3241 -0.1574 0.2037 0.1667 0.2130 0.2963 0.1667 -0.1852 -0.2130 0.2870 0.1574 -0.0926 0.2315 0.1481 -0.2222 0.1852 -0.2407 -0.1389 0.2130 0.1574 -0.2037 0.1944 -0.1481 -0.3796 -0.1759 0.1944 -0.2037 -0.3981 -0.1574 -0.3056 -0.2778 0.2037 0.2315 0.2315 -0.1852 0.1296 -0.1667 -0.1204 -0.1574 -0.2407 0.1759 -0.2685 0.2222 -0.2315 -0.1574 0.1852 -0.1481 -0.1759 -0.1667 -0.1481 0.1759 0.1852 -0.1759 -0.1481 -0.2407 0.1574 0.1667 -0.1481 0.2037 -0.1852 -0.1574 0.2778 0.2037 -0.1204 0.2037 -0.2037 -0.1481 0.1852 -0.2870 -0.2222 0.1759 -0.1574 -0.2130 0.1574 0.2130 -0.2315 0.0926 0.2407 -0.2315 -0.2500 -0.2407 0.1481 -0.2685 0.1481 -0.1852 0.2037 0.2037 0.2222 -0.1852 0.2500 -0.2778 -0.1944 0.1944 -0.2222 -0.2500 0.1389 -0.2315 0.1852 -0.1204 -0.2685 0.1944 -0.3148 -0.2315 -0.0926 0.1852 0.2593 -0.1389 0.2963 -0.2130 0.2130 0.2407 0.2407 -0.3056 -0.3426 0.1574 -0.2222 0.1759 0.1574 -0.1759 -0.2407 -0.2500 0.1944 0.1759 0.1759 -0.1296 -0.2685 -0.1667 0.2963 -0.1481 -0.2222 -0.1296 0.1389 -0.1481 0.1019 0.1574 -0.1296 -0.2963 -0.1667 0.1389 0.2315 -0.3148 0.2407 -0.2037 0.3056 0.1204 0.1759 0.2222 0.2593 0.1852 -0.1944 -0.1759 -0.1574 0.2222 0.1852 0.1667 0.1759 -0.1667 -0.1574 0.1481 -0.2130 0.2870 -0.1481 -0.1481 -0.1667 -0.1759 0.1759 0.2500 0.1574 0.2407 -0.2593 -0.2778 0.2685 -0.1296 -0.2037 -0.1852 -0.2315 -0.1481 -0.2778 0.1759 -0.1852 0.1574 0.1111 0.2500 -0.2407 -0.1481 0.2222 -0.1852 -0.2500 0.2500 -0.2500 -0.3426 -0.3704 0.1296 0.2685 -0.1852 -0.2037 0.1759 -0.1667 0.1389 0.2130 0.2130 -0.1759 -0.1852 0.1481 -0.1852 -0.2685 0.1481 -0.1852 0.2315 0.2037 -0.2222 -0.2593 0.2500 -0.2500 0.2315 -0.2407 0.2685 0.1481 0.1944 -0.2130 0.1574 0.3426 -0.1667 0.1759 -0.2315 0.3796 -0.2037 0.2685 0.1944 0.2315 -0.1204 0.1111 -0.2315 -0.1481 0.1389 0.1574 0.2130 0.3796 0.2870 0.1296 -0.1481 -0.2222 0.1759 -0.2500 -0.2130 -0.2870 -0.1574 -0.2778 0.2778 0.2407 0.2315 0.3148 -0.2593 -0.2222 -0.3148 -0.1574 0.3241 0.2593 -0.1852 0.2315 -0.2685 -0.1389 0.2500 0.2500 0.2222 0.1759 0.2685 0.2407 -0.2685 0.3981 0.2037 -0.1296 0.2407 0.3611 -0.1944 -0.3426 -0.2222 0.3333 -0.1667 -0.1481 0.1852 -0.1667 -0.3241 0.1389 0.1759 0.3333 -0.1204 -0.2222 0.2037 0.1574 0.1204 -0.2870 -0.1667 -0.1574 -0.1944 0.2315 -0.1759 0.2315 -0.2500 0.3056 0.1759 -0.1759 0.1204 0.2130 -0.2685 -0.1111 0.2130 -0.1944 -0.1204 -0.1852 0.2222 0.1852 -0.1944 -0.1574 -0.1667 0.3056 0.2130 0.2963 0.1111 -0.1296 -0.3981 0.1944 0.1944 -0.2685 0.2130 0.1574 0.1852 -0.1481 -0.1204 -0.1852 -0.1481 -0.1296 0.2685 -0.1389 -0.1296 -0.1667 -0.1111 0.3704 -0.1389 -0.1481 0.1481 0.1944 0.2685 0.1667 0.2037 0.2222 0.1481 -0.2037 0.1944 -0.1852 0.1111 -0.2500 -0.1574 -0.1296 -0.1389 0.2685 0.1667 0.1481 -0.2130 0.1574 -0.1759 -0.2222 0.3333 -0.2037 0.2037 -0.1389 -0.3241 0.1204 0.2500 -0.2778 0.1944 0.1667 0.1759 0.1481 -0.3148 0.1759 0.2222 0.2222 -0.1481 0.2778 0.2130 0.2500 0.2500 -0.1944 0.1296 -0.1574 0.2130 -0.2315 -0.2315 0.1204 -0.1389 -0.1667 0.2130 0.2315 0.1481 0.2315 -0.1852 0.2315 0.2037 0.1574 -0.3148 0.1389 -0.1852 0.1944 -0.2315 -0.3333 -0.2500 -0.2593 0.2315 -0.4167 -0.2500 -0.3704 -0.2315 -0.1389 -0.1481 -0.2222 0.1574 0.2037 0.1389 0.3241 0.2315 0.2963 0.2130 -0.1574 0.1204 -0.1852 -0.2130 0.2407 0.1944 0.2593 0.1667 0.2222 -0.2500 -0.4167 -0.1204 -0.1481 0.1296 -0.2778 0.3148 0.1111 -0.2870 0.2222 0.3426 0.1481 -0.2315 0.2315 -0.2222 0.2500 -0.3241 -0.1759 0.1852 -0.1944 0.1389 -0.1481 -0.2130 0.3426 0.1759 -0.0926 0.1389 0.2037 0.3241 -0.1389 0.1574 0.3704 -0.4074 0.1574 -0.1944 0.2130 0.2593 0.2778 0.1852 -0.1481 0.1667 -0.2222 0.1759 -0.1481 0.1481 0.2685 0.1481 0.4259 -0.2037 -0.2778 -0.2130 0.1481 0.1481 -0.1759 -0.2315 -0.1389 -0.3241 -0.1759 -0.1481 -0.2037 0.2315 0.1759 -0.1204 -0.2407 -0.1852 0.2222 -0.3519 0.2593 -0.2315 0.1481 -0.2222 0.3611 -0.1111 -0.1759 -0.1667 -0.2037 0.1944 -0.3241 -0.2315 0.1204 -0.1667 -0.1759 -0.2037 -0.2407 0.1667 -0.1296 -0.2037 -0.1389 -0.3056 -0.3148 -0.1759 0.1667 -0.2593 -0.1481 -0.1852 0.1759 -0.1574 0.1852 0.1296 -0.1667 -0.2778 -0.1667 0.2130 -0.1852 0.1852 -0.1944 0.1296 0.1389 -0.1667 0.2685 0.1481 0.1574 -0.3333 0.3241 -0.1204 -0.3796 -0.2037 0.2500 0.1667 0.2315 -0.1574 0.1759 -0.1574 0.1944 0.2315 0.1852 0.1852 -0.2500 0.1111 0.3704 0.2778 0.2037 0.1944 0.2500 -0.1944 -0.2778 -0.1481 -0.2130 -0.2963 -0.2315 -0.1481 -0.1574 -0.1574 0.2685 0.1667 0.1574 0.2037 0.1944 -0.2130 0.2500 -0.1944 -0.2315 -0.1574 -0.1852 -0.2037 -0.1667 0.1481 0.2315 0.3796 -0.2870 0.1481 0.2037 -0.1852 -0.1944 0.2963 -0.4074 -0.3333 0.3611 -0.1481 0.1019 0.1574 -0.1759 0.3148 -0.3426 -0.1574 -0.1296 -0.2222 -0.1852 0.2593 0.2593 0.1759" HIT_INDICES="1 3 9 37 52 57 58 60 65 75 90 91 94 104 105 106 109 118" ES_PROFILE="0.0463 0.0926 0.1019 -0.0926 -0.1667 -0.1481 -0.0926 -0.0463 -0.0278 -0.0556 -0.1296 -0.0741 -0.0370 -0.0648 -0.0093 0.0463 0.0833 0.0648" RANK_AT_ES="51.0000" RANK_SCORE_AT_ES="1.5700"/>
```
