## Supplemental File 3 for "Increased Expression of *ZFPM2* Bypasses *SRY* to Drive 46,XX Testicular Development: A New Mechanism of 46,XX DSD": results.edb (part 8 of 9)

```
  <DTG RANKED_LIST="SexDevelopmentGenesPRL_remapped.rnk" TEMPLATE="na_as_pre_ranked" GENESET="gene_sets.gmt#HP_ABNORMAL_CIRCULATING_FOLLICLE_STIMULATING_HORMONE_CONCENTRATION" ES="0.2457" NES="1.0346" NP="0.4096" FDR="1.0000" FWER="1.0000" CHIP="ftp.broadinstitute.org://pub/gsea/annotations_versioned/Human_Gene_Symbol_with_Remapping_MSigDB.v7.5.1.chip" RND_ES="0.3186 0.1239 0.4037 0.2594 0.1695 0.1736 0.1089 -0.2498 -0.1668 0.1273 0.3206 -0.3506 0.1967 -0.2349 -0.2444 -0.3057 -0.2825 0.2056 0.2961 -0.1872 0.2165 -0.1511 -0.2641 0.1641 0.1695 0.2648 0.2437 0.2056 0.1532 -0.2526 0.3445 -0.3587 -0.2594 -0.2737 -0.2818 0.2621 0.1845 0.1498 0.4152 -0.2682 -0.1613 0.2001 0.1253 -0.1688 -0.2301 0.2948 0.1736 -0.1784 -0.3199 -0.2587 0.1661 -0.2730 -0.2621 0.1722 0.2498 0.2703 0.1675 0.1865 -0.2498 0.2764 -0.1559 -0.2709 0.3029 -0.1940 -0.2076 -0.4214 -0.3009 0.2110 0.1818 -0.3410 -0.2975 -0.2505 0.1756 -0.2144 0.3656 0.2349 0.1858 0.2587 -0.1954 -0.3587 -0.1511 0.2199 -0.2253 0.2226 -0.1688 0.2682 0.2349 0.1933 -0.2124 -0.2457 -0.2267 -0.1913 0.1470 -0.2437 -0.2880 -0.1865 -0.2349 0.1525 -0.3410 -0.1790 0.1287 0.1538 -0.1811 -0.3233 -0.1886 0.1396 -0.1491 0.2798 -0.2022 -0.3349 0.2151 0.2260 0.3022 -0.2233 0.1430 -0.1702 0.2723 -0.2526 0.2852 0.2083 0.2498 0.2505 -0.2172 0.1327 0.2526 0.1926 0.1756 0.2349 0.2641 0.2771 0.1695 -0.1498 0.2859 -0.3227 -0.2934 0.1933 -0.1995 0.3199 0.3860 -0.2240 0.1600 -0.1675 0.2076 0.3526 0.2144 0.1858 -0.2076 0.3799 -0.3383 0.1681 -0.3022 -0.2280 -0.1375 0.1273 0.1607 0.1967 -0.1525 0.2267 -0.1361 -0.2103 0.1368 0.2757 -0.2757 0.3472 0.2267 -0.1641 0.3118 0.1613 0.2852 -0.2015 0.4152 0.2349 0.3186 0.1899 -0.1777 0.3002 -0.2519 0.2321 0.1988 -0.3029 0.1784 0.2417 -0.2063 0.2526 0.1838 0.2648 0.2260 -0.1532 -0.1749 0.2437 -0.1995 0.1947 -0.3445 -0.1818 -0.2505 -0.1811 0.2621 -0.3560 -0.2035 0.2226 0.2165 0.2410 0.1933 0.1430 0.2873 -0.3002 0.1443 -0.1545 -0.1620 0.3410 0.2444 0.1184 0.2961 0.2349 -0.1872 0.1361 0.1777 0.1225 0.1770 -0.2880 -0.1647 0.1852 -0.1899 -0.2832 0.2178 0.1579 -0.2015 -0.2090 -0.1681 0.4118 -0.2206 -0.2873 -0.1688 -0.3179 -0.1947 0.1886 -0.3233 0.2553 -0.1967 -0.2818 -0.2968 -0.2294 -0.1961 0.1089 -0.1586 0.3322 -0.2859 -0.2457 -0.1933 -0.1872 -0.2532 -0.1457 -0.1899 -0.1729 0.2110 0.1361 0.1559 -0.2975 -0.3560 -0.3233 0.2464 -0.2560 -0.3063 -0.4500 0.3091 0.2532 -0.2995 0.1266 0.2737 -0.4506 0.1961 0.2035 -0.3172 0.1811 -0.2907 -0.1518 -0.2498 -0.2376 0.1552 0.2049 0.2056 -0.2668 0.2029 -0.2369 -0.3206 -0.1729 -0.3914 -0.1695 0.3540 -0.1702 -0.2301 0.2655 0.2560 -0.2709 0.2110 -0.1695 0.3642 0.2138 0.1886 0.1184 0.1736 0.1613 -0.2267 -0.3649 -0.2457 0.2655 -0.2757 -0.1933 0.3894 -0.2634 0.2791 -0.2212 0.2342 -0.1790 0.1790 0.2532 -0.1838 -0.2110 0.2342 0.2240 0.2178 -0.2430 0.1886 -0.2110 0.3390 -0.4214 0.2914 -0.3771 0.1702 -0.1763 0.2566 0.2437 0.1852 0.4064 -0.1865 -0.1749 0.1995 0.0871 -0.3227 0.3057 0.2240 -0.2063 -0.2090 -0.1790 -0.1518 0.2566 0.2063 0.2553 -0.2240 -0.2968 0.1736 -0.1838 0.4513 -0.2961 0.2083 -0.2253 0.2859 -0.2505 -0.3533 -0.4772 0.2029 0.1756 0.2199 0.3410 0.2607 0.1926 0.2206 -0.2852 0.2696 0.2260 -0.1634 -0.4779 0.2675 0.2818 -0.2621 0.2546 -0.3084 -0.2948 0.1647 -0.4159 -0.1287 0.2553 0.1811 0.1736 -0.2709 -0.1484 -0.1729 -0.2580 0.3417 0.2314 -0.3091 0.2287 -0.2383 -0.1858 -0.1872 -0.1511 0.1845 -0.2083 -0.1709 0.2737 -0.2144 0.1872 0.2321 0.2117 0.2580 0.1736 0.2648 -0.2144 0.2124 -0.1511 0.1681 0.2587 -0.1926 -0.1613 0.1498 0.1423 -0.2880 0.2328 -0.1191 -0.2314 -0.2287 0.1504 -0.1858 0.3268 -0.1593 -0.1688 0.1926 -0.1620 -0.3288 0.3560 -0.2103 -0.1552 0.3295 0.2199 -0.1797 -0.2287 0.2001 -0.3302 0.4302 -0.2668 0.2131 0.3084 0.1688 -0.3676 -0.2845 0.2314 0.2355 0.3179 0.2594 -0.2287 0.2607 -0.2437 -0.1872 -0.1954 -0.2260 -0.2491 -0.2172 -0.1457 -0.1961 -0.1416 -0.2614 0.2172 -0.1940 -0.3533 -0.1375 -0.2941 0.2328 -0.1790 0.1729 -0.3091 -0.1818 -0.2417 0.2675 0.2151 -0.1464 0.2090 -0.3233 -0.1995 -0.2430 -0.2580 0.1545 -0.2478 -0.1729 0.2696 0.2532 0.1232 0.2430 -0.1572 -0.2178 -0.1763 0.1940 -0.2553 0.1736 -0.1593 -0.1695 0.2206 0.2948 0.1600 -0.2063 -0.2328 0.1634 0.2403 0.2410 0.1899 0.2464 -0.1572 0.2825 0.3941 -0.2553 0.1940 -0.2144 0.2771 -0.3445 0.3295 -0.3683 0.1457 -0.1845 -0.4207 -0.2948 -0.2811 0.1702 -0.1661 0.1790 -0.1709 0.1464 0.2566 -0.2526 0.3002 0.2818 0.2260 -0.3533 0.2233 0.3145 0.2519 0.1784 -0.1838 -0.2035 -0.1702 0.1293 0.2457 -0.3676 -0.1157 -0.3172 -0.2376 -0.2314 -0.1852 0.2253 0.2491 0.2580 0.2457 0.3737 -0.2471 0.1402 -0.4064 -0.3717 0.2880 0.2383 0.2621 0.1538 -0.2063 -0.1886 0.2138 -0.2206 0.2444 -0.3438 -0.2144 0.4241 -0.3206 -0.4472 0.2621 -0.1797 0.1184 -0.2621 0.2995 -0.3002 0.2526 0.1722 -0.1974 -0.1293 0.2410 0.2737 0.1967 0.1593 0.1865 0.1538 0.3410 -0.2968 -0.1620 -0.2294 0.3322 0.3438 0.2260 -0.1545 0.3499 0.2083 0.3771 -0.1818 0.1947 0.2791 0.2219 0.1525 0.2103 0.2410 0.2723 -0.2607 -0.2131 -0.3261 -0.2226 -0.1940 -0.2206 0.1967 -0.2226 -0.3063 0.3111 -0.3002 0.1974 -0.2607 -0.2832 -0.2253 -0.2498 -0.2968 -0.2832 -0.1225 0.2811 0.2553 0.2138 -0.2771 0.3799 -0.2240 0.3996 0.2668 -0.2580 0.1675 0.3764 0.2383 -0.1913 -0.3057 -0.2730 -0.3125 -0.3036 0.2212 0.2675 -0.3329 0.2703 -0.1729 -0.2696 -0.3009 -0.3118 0.1933 -0.2199 -0.1974 0.2737 -0.3499 -0.1974 -0.2178 0.2321 0.3526 0.2743 -0.1641 0.2430 0.1811 0.2001 0.2280 0.1436 0.2151 0.2505 0.2260 -0.3472 -0.2621 0.2389 -0.3683 0.3322 -0.2090 -0.3710 0.3853 0.1906 0.2580 -0.5596 -0.1600 0.3268 0.3628 -0.2417 -0.2457 -0.2151 -0.2342 -0.2682 0.2042 -0.3567 -0.1525 0.3594 -0.2444 0.3744 -0.2389 -0.1368 0.1681 -0.1681 0.2995 -0.1355 0.2594 0.1647 -0.2764 0.2464 -0.2212 0.1511 -0.2076 0.2641 0.2859 0.1709 -0.2138 -0.2852 0.2948 0.1709 -0.2022 -0.2117 0.2144 -0.3322 -0.1579 -0.1647 -0.1620 -0.2825 -0.2131 -0.2103 0.3063 0.3206 -0.1396 0.1586 -0.2771 0.2226 0.1954 0.2342 -0.2852 -0.2267 0.2049 -0.2444 0.2417 0.2117 0.3649 0.4071 0.1988 -0.2478 0.1647 0.2192 -0.2580 0.2886 -0.1913 0.1858 -0.1416 -0.3172 0.2491 0.1995 -0.2682 -0.2464 -0.4364 0.3506 0.2825 -0.2580 -0.2076 0.1593 -0.2526 -0.2798 0.3622 -0.2103 -0.1688 0.1967 -0.1988 -0.1858 -0.2444 -0.2703 0.2594 -0.2498 -0.1899 0.2029 -0.2587 0.2301 -0.4711 -0.2035 -0.2376 0.2301 -0.1613 -0.3799 0.1525 -0.1525 0.2730 0.3363 0.3410 -0.1906 -0.2124 -0.1464 -0.2444 0.1579 0.2253 0.1933 0.2015 -0.3240 -0.1280 0.3322 0.1504 0.2049 -0.2226 -0.1675 -0.2063 -0.1940 -0.2934 0.3050 0.2063 0.2852 0.2022 -0.2621 -0.2212 -0.2199 -0.2825 -0.2117 0.1865 -0.2743 -0.2457 0.1961 -0.1702 0.2995 0.2206 -0.2349 0.3410 0.3390 -0.2403 0.2968 0.3410 0.2880 0.1852 0.1641 0.2655 -0.5248 0.2212 -0.2403 -0.1246 -0.3295 0.2648 0.3322 -0.1879 -0.2172 0.4214 -0.1253 0.2498 -0.2131 -0.2873 -0.1484 -0.1423 0.3295 0.3084 0.2063 0.2138 0.1579 0.2491 -0.2001 0.2090 0.2737 -0.2063 -0.1688 0.1348 0.1504 0.2233 0.2580 0.2063 -0.2110 -0.4479 -0.2532 -0.2641 -0.2641 -0.2321 -0.1430 -0.2383 -0.1858 -0.2566 -0.1824 -0.2260 0.2314 0.1361 -0.1865 0.2852 -0.3526 -0.1511 -0.1430 -0.2199 0.2696 -0.1620 0.1933 0.3240 -0.3295 -0.1852 0.1464 0.2934 0.2206 -0.2519 -0.1961 0.2049 -0.2029 0.2641 -0.1722 -0.2560 -0.2560 0.2546 -0.3322 -0.3363 -0.2614 -0.2975 -0.2703 -0.1491 0.1933 -0.1824 0.1361 0.1518 -0.1613 0.1327 -0.1940 0.2083 0.2934 0.2314 0.1961 -0.1681 0.1668 0.2280 0.1259 -0.3472 -0.2355 -0.2682 0.2138 0.2328 -0.1532 -0.1470 0.2294 -0.2975 0.2355 0.2498 -0.2403 -0.2920 0.2553 -0.2417 0.2845 -0.3145 -0.2560 0.5160 0.2675 0.4003 -0.4003 -0.4214 0.1613 0.2233 0.2464 0.3329 0.2267 0.2049 -0.1205 0.1443 0.2457 -0.1688 0.1770 -0.3622 -0.2696 -0.2471 0.3451 -0.2049 -0.2083 0.4745 0.3057 0.3261 -0.2314 -0.1770 -0.2267 -0.1926 0.1838 -0.3084 -0.2376 0.1702 -0.2321 -0.2444 -0.2818 -0.4030 0.2880 0.2294 -0.2975 0.2403 -0.2267 -0.2001 0.1525 0.2709 -0.1647 0.2478 0.4037 -0.2383 -0.2314 -0.3002 0.1947 -0.4411 0.2267 0.2546 0.2498 0.3118 -0.2403 0.2267 0.1797 -0.1559 0.2648" HIT_INDICES="1 7 8 10 31 36 51 56 63 87 108 113 122" ES_PROFILE="0.0681 0.1007 0.1777 0.2457 0.1457 0.1872 0.1402 0.1818 0.2056 0.0790 -0.0211 0.0204 0.0265" RANK_AT_ES="10.0000" RANK_SCORE_AT_ES="17.6000"/>
  <DTG RANKED_LIST="SexDevelopmentGenesPRL_remapped.rnk" TEMPLATE="na_as_pre_ranked" GENESET="gene_sets.gmt#HP_ABNORMALITY_OF_THE_FRONTAL_HAIRLINE" ES="0.2656" NES="1.0365" NP="0.3952" FDR="1.0000" FWER="1.0000" CHIP="ftp.broadinstitute.org://pub/gsea/annotations_versioned/Human_Gene_Symbol_with_Remapping_MSigDB.v7.5.1.chip" RND_ES="-0.2443 -0.2316 -0.1320 -0.2719 0.2846 0.2846 -0.2332 -0.1968 0.2308 0.1945 -0.3447 -0.1984 -0.3415 -0.2150 0.2791 -0.1771 0.2933 0.2482 -0.1755 0.1383 0.2277 -0.1289 -0.3107 0.2569 0.2545 -0.3241 0.1407 0.2229 0.2798 0.2000 0.2063 -0.2917 -0.1810 -0.3842 -0.2134 -0.3186 -0.2925 -0.3826 0.2063 0.2032 -0.4016 -0.2095 -0.5225 0.2870 0.3178 -0.2047 0.2364 -0.2285 -0.5012 -0.2364 -0.2830 0.2846 -0.2609 0.3676 0.4134 -0.2672 -0.1858 0.2285 0.2190 0.2308 0.2134 -0.1810 0.1968 -0.3581 -0.2095 -0.1621 -0.1976 0.2751 -0.2609 -0.1858 0.2933 -0.3921 0.1818 0.2063 -0.2972 0.2221 0.2237 0.1557 -0.2751 0.2229 -0.2277 -0.2119 0.2016 0.3747 0.1960 0.1486 0.1794 0.2751 -0.1534 -0.2458 0.1968 -0.2047 0.3107 -0.4696 -0.1842 0.2055 -0.3067 0.3051 0.1565 0.2625 0.3700 0.3755 -0.2569 0.2625 0.2182 -0.2798 -0.2379 0.3241 0.2134 -0.2277 0.3273 0.2490 0.2585 -0.2791 -0.2893 0.2617 -0.3968 0.1273 0.2190 -0.2372 -0.2095 0.2783 -0.2664 0.2087 0.2292 -0.3051 0.2791 -0.2941 0.2095 -0.3700 0.2443 0.2719 0.2095 -0.2071 0.3107 0.2964 -0.1834 0.1858 -0.3043 -0.1968 -0.1739 -0.1747 -0.2372 -0.2364 0.3107 -0.2182 -0.3439 0.1921 0.2237 -0.1668 0.3067 -0.3874 -0.1660 0.2008 0.3194 0.3913 -0.2403 -0.3217 -0.3241 0.1747 -0.1929 -0.1209 -0.2174 0.1502 -0.2158 -0.1589 -0.2285 -0.2403 0.1328 -0.2656 -0.1510 0.2656 0.2111 -0.1834 0.3312 -0.2269 -0.2261 -0.1542 0.3763 -0.1581 -0.4308 0.1913 0.3225 0.1747 -0.3273 0.3542 -0.2941 0.1652 -0.1937 -0.3399 0.2182 -0.2791 -0.2617 -0.2071 -0.2411 -0.2893 -0.3573 -0.2791 -0.1573 0.2791 0.1700 -0.2711 -0.4798 -0.3154 0.2308 0.3115 -0.1747 -0.3494 0.2577 -0.2024 0.1968 0.3573 0.2095 0.1960 -0.2024 0.1874 0.1320 0.2308 -0.1573 -0.2016 0.2087 0.2198 -0.2885 0.1913 0.1241 -0.2364 -0.2111 0.2403 0.1644 -0.1486 0.2443 -0.2395 0.1668 0.2063 -0.2656 0.2569 0.2332 -0.1249 -0.3265 -0.1684 -0.3225 0.3186 0.4498 -0.2111 -0.2419 -0.3913 -0.1802 -0.2640 0.2522 -0.1534 0.2783 -0.3059 0.1178 -0.3676 0.3051 -0.2119 0.4277 0.3146 -0.3241 0.3099 -0.4664 0.2656 -0.3059 0.3130 0.1597 0.1652 -0.2719 -0.1881 0.1107 0.1273 -0.2458 -0.1360 0.2395 0.2569 -0.2704 0.3051 -0.2458 0.1850 0.2150 -0.1960 0.2609 -0.1763 -0.2451 -0.2174 -0.3494 0.2221 -0.1613 0.2277 0.1913 -0.1976 0.2696 0.2664 -0.2443 -0.3328 0.3874 -0.2490 -0.3739 -0.3115 -0.2024 0.4142 0.1636 -0.2047 -0.1289 -0.2063 -0.1209 0.2372 0.1937 0.3328 0.3202 -0.1921 0.3407 -0.1810 -0.2364 0.2672 -0.4269 -0.3146 0.2372 -0.5186 0.1794 -0.1755 0.2632 0.2024 -0.1747 -0.2364 0.1921 -0.2806 0.3059 -0.2538 0.1810 0.2466 0.2743 -0.3202 0.3937 0.4490 0.2198 0.0949 0.2964 0.1755 0.2704 0.1597 0.3020 0.2292 0.2458 -0.1968 -0.2854 0.1676 0.2664 0.3486 -0.4530 -0.2324 -0.2411 0.1960 -0.3976 -0.3360 -0.3573 -0.2245 0.1794 0.3794 0.3020 -0.2111 -0.3407 -0.3138 -0.1360 -0.1684 0.2356 0.1960 -0.1281 -0.2719 0.2443 0.3202 -0.2870 0.2696 -0.2071 0.3968 -0.2245 0.3787 0.2198 0.2285 -0.2870 -0.2237 0.2332 -0.1715 -0.1565 0.1700 0.3194 0.2285 0.3573 -0.2680 0.3439 -0.1225 -0.1755 0.1763 0.2498 0.1802 -0.1960 -0.3565 -0.2285 0.2134 0.2980 -0.3012 0.1542 0.2838 0.2443 0.3225 0.2285 -0.2285 0.2229 0.1787 0.2174 0.2316 0.2458 0.3439 0.3565 -0.2917 -0.4957 0.3328 -0.1945 0.1589 0.3976 0.2458 -0.1715 0.2806 0.2522 0.2482 -0.5059 0.2324 0.1589 0.5186 -0.1581 -0.1621 0.3194 0.2870 0.2664 -0.2885 0.1984 0.4443 0.4711 -0.3921 0.2229 -0.2158 0.2830 -0.2103 -0.2016 -0.2751 -0.2711 -0.2545 0.2087 -0.2032 -0.1826 0.2885 -0.2609 0.2142 0.1715 -0.1739 0.2142 0.2625 0.2182 -0.2261 -0.1874 -0.2933 -0.1352 -0.1984 0.3581 -0.2055 -0.1186 0.2348 0.2458 -0.2261 0.1858 -0.3273 -0.2458 -0.3360 -0.2767 0.1589 0.1755 -0.2395 0.2395 0.1455 -0.2047 0.1542 -0.2941 -0.2545 0.2269 -0.4008 -0.2419 0.2625 -0.3368 -0.4411 0.3186 0.4134 -0.3787 0.3130 -0.4134 -0.2743 0.3352 -0.2111 0.3099 -0.1913 -0.4664 0.2229 -0.1802 0.3573 -0.2577 0.2632 -0.3233 -0.2134 -0.2972 0.2245 0.2751 0.3067 0.1636 -0.4182 -0.2625 -0.2292 -0.2134 0.2071 -0.2458 -0.2308 0.2593 -0.2609 -0.3668 0.2111 0.2711 -0.2838 -0.2174 0.2664 -0.3304 -0.2490 0.2498 0.4609 -0.2569 -0.3455 -0.1597 0.3012 -0.3115 -0.2506 -0.3020 0.1723 0.3059 -0.1913 0.3012 -0.1802 -0.2933 -0.2680 0.2142 -0.2545 -0.2609 -0.2016 0.1723 0.2719 0.1960 -0.1747 0.2047 0.2419 -0.2308 -0.1644 -0.2047 -0.3842 -0.3542 0.1881 0.2482 -0.3107 0.1897 0.2506 -0.1249 -0.1328 -0.3352 -0.2538 -0.2348 0.3194 0.2617 -0.1233 -0.2957 -0.2071 -0.2806 -0.5439 0.3415 0.2458 0.2751 0.1913 -0.3573 -0.1826 0.1375 -0.2490 0.1510 -0.2016 0.4704 0.2324 -0.2917 -0.3874 0.3051 0.2150 -0.2047 -0.2119 0.1850 0.4000 0.4838 -0.4047 0.2711 -0.2719 0.2047 0.1739 -0.2672 -0.3391 -0.2490 0.1747 -0.2672 0.3320 -0.3668 -0.2229 -0.1874 0.2593 0.2008 -0.1375 0.2435 -0.2751 -0.3312 0.3225 0.2174 0.4451 -0.2798 0.2972 -0.3154 0.2530 0.1107 0.1107 -0.2664 0.2190 0.2553 -0.3937 -0.1708 0.3352 0.2308 0.3194 0.2585 -0.1794 0.2672 -0.2198 -0.3020 0.1597 0.1534 0.3407 -0.2229 0.2838 0.3447 0.3739 0.1621 -0.3407 -0.1407 -0.3352 0.1652 0.1423 0.2719 -0.3921 0.2087 -0.1668 -0.1565 -0.1881 0.2008 -0.1494 -0.2095 -0.2522 -0.1036 0.3391 -0.3312 0.1636 -0.1296 -0.2332 0.1984 0.3889 -0.1771 -0.2277 0.2269 0.2277 0.1549 0.1787 0.3628 -0.2071 -0.1375 0.2846 -0.1810 -0.2221 0.2332 -0.3186 -0.2269 0.2964 0.3960 -0.2277 -0.2372 0.2063 0.2332 0.1510 0.3138 -0.2925 0.2577 -0.2458 0.2964 0.2553 -0.1486 0.1858 -0.2498 0.2372 -0.2451 -0.2174 0.2711 0.3921 0.2055 0.1842 -0.2095 0.2269 0.2917 0.2632 -0.3067 -0.2308 0.2372 0.3273 0.2379 0.4443 0.2877 -0.3043 0.1874 0.2292 0.3660 0.1874 -0.3739 -0.1494 -0.2285 -0.2545 0.2403 0.2055 0.2893 0.2372 -0.1897 0.4696 -0.3020 -0.3320 0.1960 0.2893 0.2751 0.2047 0.2411 -0.2538 -0.2055 -0.2111 -0.1613 0.2332 -0.2751 -0.2111 0.1455 -0.3794 -0.1755 0.2269 -0.3154 0.2285 -0.1320 0.3368 0.2585 -0.1502 0.3542 -0.3154 -0.4182 0.1976 -0.2482 0.2490 0.1526 -0.3146 0.4490 -0.1494 -0.3399 -0.3708 0.2617 -0.2569 0.4174 -0.1897 -0.2451 0.1794 -0.3312 -0.2759 -0.2269 -0.2964 -0.1415 -0.2806 -0.1613 -0.3976 -0.4656 -0.3708 -0.1921 0.3194 0.1913 0.2791 -0.1968 -0.3668 -0.2538 -0.1921 -0.2798 0.2269 -0.2419 0.3676 0.2759 -0.2111 0.2791 0.3621 -0.3842 0.1613 -0.1984 -0.1787 -0.2846 0.4664 0.2751 0.3051 -0.2332 -0.1146 -0.2071 0.3455 -0.2356 0.3526 0.4095 -0.2245 0.3573 -0.2292 0.2458 -0.2364 0.2617 -0.1810 -0.3099 0.2964 -0.4838 0.2482 -0.2640 0.1723 -0.2111 0.1470 0.2530 0.2316 -0.3217 0.4000 -0.3368 0.3960 0.3834 -0.1700 0.2348 0.2047 -0.2182 -0.2419 -0.2190 -0.3676 -0.2838 -0.3186 0.1581 -0.2696 0.3281 0.1700 0.2047 0.3526 0.3004 0.2261 0.3273 0.2364 -0.1573 0.1858 0.1834 0.1842 -0.1723 -0.3913 0.2308 0.2632 0.3700 -0.1407 -0.1874 0.3225 -0.2016 0.3004 0.2751 -0.1897 -0.1573 -0.3020 -0.4182 0.2609 -0.2008 0.3012 -0.3059 0.2047 0.1802 0.2332 0.2743 0.1360 -0.2411 0.3708 -0.3447 0.3194 0.2142 0.2838 0.1921 0.2791 0.2980 -0.1787 0.1565 -0.3194 -0.4142 -0.1391 -0.2150 -0.2269 -0.1573 -0.3304 0.2711 0.4055 -0.2308 -0.2229 0.2269 -0.2846 0.1470 0.3352 -0.2964 0.1984 -0.3130 0.2933 0.2482 -0.3613 0.1510 -0.2664 0.2656 0.3715 0.1281 -0.1660 -0.4308 -0.3059 -0.2356 -0.3217 -0.2680 -0.3486 -0.2466 0.2704 -0.2134 -0.2490 -0.1881 0.1589 -0.3652 -0.1383 -0.2925 0.1850 -0.1913 0.2087 -0.2182 -0.2087 -0.2830 0.3115 0.1968 -0.3051 -0.1834 0.2119 0.2277 -0.2071 0.3099 -0.2451 -0.1534 0.2142 -0.2870 -0.2071 -0.1771 0.3755 -0.3186 0.2545 0.1708 0.1700 0.1787 -0.2798 -0.3700 0.2545 0.2877 0.2055 -0.3526 0.2751 0.1913 0.4356 -0.2324 -0.1581 0.4443 0.3360 -0.1889 0.2696 0.2877 -0.1787 0.2632 -0.2885 -0.4103 0.5399 0.1842 -0.3415 -0.2877 -0.2174 0.1581 -0.2435 -0.4411 0.1628 -0.2482 0.2411 0.4150 -0.1233 -0.2538 0.1802" HIT_INDICES="15 19 20 26 37 53 60 73 82 83 109" ES_PROFILE="-0.0395 0.0253 0.1162 0.1636 0.1676 0.1281 0.1668 0.1534 0.1747 0.2656 0.1391" RANK_AT_ES="83.0000" RANK_SCORE_AT_ES="-0.3300"/>
  <DTG RANKED_LIST="SexDevelopmentGenesPRL_remapped.rnk" TEMPLATE="na_as_pre_ranked" GENESET="gene_sets.gmt#HP_ATTENTION_DEFICIT_HYPERACTIVITY_DISORDER" ES="0.2672" NES="1.0405" NP="0.4004" FDR="1.0000" FWER="1.0000" CHIP="ftp.broadinstitute.org://pub/gsea/annotations_versioned/Human_Gene_Symbol_with_Remapping_MSigDB.v7.5.1.chip" RND_ES="0.1265 -0.2277 0.2435 0.2656 0.1960 0.2277 0.2277 -0.1352 -0.1897 0.1842 -0.3676 0.3589 -0.3360 -0.2324 0.3715 -0.2743 -0.2791 0.3715 -0.1802 -0.2372 -0.2917 -0.2458 -0.3447 0.1968 -0.2617 0.2150 -0.2158 -0.3194 0.1913 0.1881 -0.4016 -0.3091 -0.3328 -0.1802 -0.2545 0.3486 -0.3217 -0.2095 -0.1834 -0.2451 -0.3154 -0.1202 0.2292 0.4443 -0.2545 0.2356 -0.3067 0.3486 -0.1889 0.1644 -0.1486 -0.3652 -0.3115 -0.2158 -0.2672 0.2348 0.1810 0.4316 -0.3012 0.2593 -0.3051 0.3565 -0.1660 0.3304 0.3708 0.2498 -0.2292 -0.2443 0.2221 -0.1502 0.3004 0.3115 0.1929 0.2498 -0.2150 -0.1684 0.2917 -0.2877 -0.1352 0.2964 -0.2972 -0.2016 0.1826 0.2482 0.2711 0.1470 0.3439 0.3613 -0.2285 0.2783 -0.2751 -0.2530 0.1613 -0.3138 -0.1976 -0.2435 -0.3526 -0.1771 0.2656 0.2364 0.3281 -0.2854 0.5486 -0.2877 0.1976 -0.2893 -0.3360 -0.2957 -0.3186 0.1826 -0.2324 0.3700 0.2134 -0.2964 -0.2783 -0.1881 0.2451 0.2806 -0.2182 0.3067 -0.1897 0.3968 -0.2806 -0.3004 -0.3194 0.1739 -0.3067 -0.2372 0.3407 0.4134 -0.3439 0.2158 -0.2435 -0.2277 -0.2680 -0.3715 0.2055 0.2577 0.2798 -0.1960 0.2324 0.2047 -0.4316 -0.2372 0.1660 0.3929 0.1874 -0.1328 -0.2435 -0.2403 -0.2585 -0.2498 -0.2411 -0.1439 -0.2024 0.1455 0.2008 -0.1036 -0.1439 0.2095 0.2229 -0.3526 0.2751 0.4047 0.3628 -0.1771 0.3107 -0.3968 0.1921 -0.1889 -0.2372 -0.2403 -0.3486 -0.2854 -0.2806 -0.2411 0.2696 0.2435 0.1581 0.1787 0.1700 -0.2972 0.1984 0.1921 0.4229 0.4957 -0.1154 0.3621 0.2791 -0.1976 -0.2174 -0.1826 0.2190 -0.4087 -0.3194 0.3747 -0.1470 -0.4008 0.1960 -0.2055 -0.1439 -0.3526 -0.3273 0.2150 -0.3273 0.2791 -0.1976 -0.2506 -0.3534 0.2893 -0.1826 0.0822 0.1668 0.1739 0.2680 0.1976 -0.1439 -0.2625 -0.1668 0.1771 -0.3589 0.2585 0.1763 0.2625 0.3375 0.1834 0.2870 -0.1399 0.2308 -0.1763 -0.2538 -0.1976 -0.1660 0.1794 -0.3020 0.2395 -0.2530 -0.1913 0.1787 -0.2972 0.3273 0.1715 -0.3067 -0.2759 -0.2134 0.1194 -0.2577 -0.3494 0.2150 -0.5051 -0.1723 0.3273 0.2498 0.3138 -0.4838 0.2016 -0.1945 0.1628 0.2324 0.1660 0.3455 -0.1850 0.2870 -0.1921 -0.3012 0.1502 0.2759 -0.2095 0.2024 -0.2316 0.2024 -0.2672 -0.2395 0.3874 0.3099 0.2711 -0.1976 -0.4830 0.3241 -0.3352 0.2704 0.2743 0.1771 0.2269 -0.2964 0.2617 0.1494 0.1589 0.1589 -0.3360 -0.1360 -0.4142 -0.1810 -0.2372 -0.2759 -0.3700 0.1281 -0.2237 0.1850 -0.2870 0.1771 -0.2711 0.2585 -0.3802 -0.3178 -0.1976 0.2664 -0.2933 0.3613 -0.2972 -0.2087 0.2530 -0.1881 0.3360 -0.1787 0.1763 0.2964 -0.1794 -0.2743 -0.2348 -0.1889 -0.3130 0.2925 0.2664 0.1787 0.3652 0.3486 0.1794 0.2150 -0.2846 -0.2506 -0.3012 -0.1921 -0.2751 -0.2617 0.1937 -0.1889 -0.3881 0.2577 0.2016 0.2364 -0.2285 0.2664 0.1700 0.4182 0.1676 0.2751 0.2933 0.2830 0.2000 -0.1968 -0.2798 -0.2957 -0.2063 -0.3059 -0.2545 0.2458 -0.2024 0.2704 -0.4617 0.1107 -0.3565 0.2569 0.3186 -0.3328 0.2885 -0.2680 0.2435 -0.1739 -0.3455 0.2134 0.2830 0.5486 0.2925 0.1510 -0.2609 -0.1162 -0.2016 0.3534 0.2656 -0.2277 0.2419 0.2783 0.1700 -0.3826 0.4316 0.2356 -0.2174 0.3194 0.2680 -0.2119 -0.2917 -0.2941 -0.2229 -0.1945 0.1771 -0.2696 -0.2791 -0.2403 0.3099 -0.2364 0.1660 -0.2403 0.1668 -0.1913 -0.4055 -0.3534 0.2585 -0.2498 -0.2047 -0.2150 0.1874 -0.3478 -0.2530 -0.3067 -0.2538 -0.2063 0.2158 -0.2522 0.2577 -0.1478 -0.2854 0.2403 0.1676 -0.2372 -0.2893 0.3233 -0.1462 0.3407 0.2087 -0.3051 0.2972 0.1312 -0.2933 -0.2245 0.1455 0.1573 0.1708 0.1913 0.3281 0.2395 -0.2964 -0.2379 -0.0846 0.2711 0.1304 0.2134 0.2364 0.2490 -0.1715 0.2063 -0.2206 -0.3668 0.3802 0.5874 -0.2577 0.2545 0.2261 0.4838 0.4190 -0.2063 0.1834 -0.1889 -0.2134 -0.4087 0.2925 -0.3241 0.1676 0.1652 0.2751 0.3281 -0.1534 -0.3794 -0.2142 0.2024 0.2103 0.1960 -0.1676 -0.1723 -0.2364 0.2877 0.1415 -0.1747 -0.2482 0.2443 0.1763 -0.2364 0.4316 0.3320 -0.1755 0.3107 0.3352 0.4174 -0.3439 0.2838 -0.1621 0.1739 0.2403 0.2016 0.1960 -0.3526 0.2435 0.3399 -0.1802 0.3542 0.3028 0.1968 -0.3281 -0.3067 0.2150 0.1739 0.1794 0.2941 0.2182 -0.3391 0.2047 -0.2877 0.2751 -0.1194 -0.2672 0.2585 0.2269 -0.3138 -0.1700 0.2134 -0.2419 -0.4530 -0.1802 -0.1763 0.1897 0.2711 0.2150 0.3273 0.2269 0.3447 -0.1534 0.2324 0.2569 0.1842 0.2356 -0.1881 0.2285 -0.1802 -0.2759 -0.3091 0.3700 -0.3929 0.3494 0.2348 -0.1312 0.3059 -0.2617 -0.1312 -0.2443 -0.3107 0.3225 -0.3455 -0.3621 0.2024 -0.3225 0.1455 0.1391 -0.3146 0.2047 0.3455 0.2617 0.1557 -0.1368 0.1597 -0.2411 0.1850 0.1336 0.3455 0.2119 -0.2174 -0.2877 0.2759 -0.3154 0.1897 0.1731 -0.2925 0.2134 -0.1850 -0.2625 0.2767 -0.2277 -0.2435 0.2743 -0.2885 0.3043 0.1794 -0.3051 -0.4277 -0.1881 -0.3874 0.2032 -0.1715 0.1628 -0.3241 -0.1802 0.2941 -0.3834 0.2458 -0.2000 -0.1360 -0.5439 -0.2925 -0.1810 -0.3091 0.2134 -0.2435 0.3043 0.2095 0.3455 -0.4016 -0.1960 0.2142 0.3020 -0.3415 -0.1668 -0.1881 0.2134 0.3581 -0.2269 -0.2008 -0.1597 0.3281 0.2063 -0.3043 0.1636 0.2229 -0.2071 0.2316 -0.1850 -0.1613 -0.3225 -0.2364 0.1107 -0.1968 0.3194 -0.2632 -0.4482 0.2316 0.1984 0.2237 -0.3534 -0.1715 -0.3415 -0.1700 -0.2711 0.1652 -0.1842 0.2980 -0.2498 -0.3028 -0.1660 -0.2617 0.3439 0.3138 0.3202 -0.2087 0.1455 0.3700 -0.2198 -0.3439 0.2332 -0.3439 0.1968 0.2443 0.3368 -0.3455 0.1874 0.2664 -0.3312 -0.3107 -0.1652 0.4751 -0.2024 0.2308 0.2237 0.2435 0.5059 0.2119 0.2324 -0.1874 0.2229 -0.2553 -0.1542 -0.2435 0.2198 -0.2134 -0.2632 -0.2498 0.2458 -0.4229 0.2443 0.3178 0.3130 -0.1462 -0.4047 -0.2119 -0.1383 -0.3051 -0.1621 -0.2798 -0.1802 0.3233 0.2285 -0.2221 -0.3399 -0.2711 -0.2403 -0.2150 -0.1913 0.3233 -0.2119 0.3304 -0.1897 -0.1383 0.1589 -0.2150 -0.2000 0.3534 0.3407 0.3676 0.1747 0.1091 -0.2403 -0.2640 0.2182 -0.2372 0.2577 0.1771 -0.2925 -0.2269 -0.1747 -0.3233 0.1889 0.2411 -0.1834 -0.2585 -0.1684 0.3130 -0.4530 0.2696 -0.2411 0.2324 0.3502 0.1826 -0.2972 -0.4585 -0.2356 0.1874 0.2245 0.2759 0.2593 0.2759 -0.2198 -0.3028 0.2150 -0.2277 0.1968 0.4308 -0.2941 0.2356 0.2158 -0.2830 -0.4316 -0.1945 -0.2395 0.3889 -0.1636 -0.3012 0.2458 -0.2372 -0.2292 -0.2245 -0.2957 0.3091 0.2261 -0.2917 -0.3099 0.2617 -0.2625 -0.2063 0.1755 0.3273 0.2972 0.3565 -0.2063 -0.1486 0.2846 -0.1470 0.2506 -0.3581 0.1897 -0.1755 -0.3486 0.2830 -0.2047 -0.4261 -0.3225 -0.1858 -0.2411 0.3668 0.2877 0.2324 -0.3115 -0.1668 0.2182 -0.3352 -0.1581 -0.2071 0.3012 -0.3146 0.2142 0.4656 -0.2577 -0.3399 -0.2324 0.3273 0.2490 -0.1976 -0.4134 -0.2047 -0.2743 -0.2316 0.3526 0.4190 0.2324 -0.2372 -0.2419 0.1613 0.3494 0.1494 0.2443 -0.1874 -0.1613 0.2016 0.2743 0.1929 -0.2522 -0.2285 -0.2569 -0.1455 0.2198 -0.1881 0.2142 0.2466 0.2806 -0.1826 -0.1455 0.2119 0.2767 0.2198 -0.2016 -0.1945 0.1636 0.3874 -0.3652 0.1921 0.2142 0.2759 0.4229 0.2964 0.3146 0.1470 -0.2356 -0.1407 0.1368 -0.2324 0.2095 0.1715 -0.0909 -0.1542 0.3755 0.1842 -0.2482 -0.2087 0.2261 -0.1937 -0.2364 -0.1874 0.2893 -0.1881 -0.2743 0.1826 0.3399 0.2008 0.4095 0.3921 -0.2095 0.2490 -0.3889 -0.2356 -0.2806 0.2364 -0.2277 -0.3186 -0.1470 -0.1960 -0.1636 -0.2237 0.2830 0.2111 0.1731 0.1826 -0.3304 0.4395 0.3368 0.1850 0.2498 0.2522 0.3233 0.1684 -0.1628 -0.1747 -0.3328 -0.1360 0.2364 -0.2316 -0.2917 -0.3099 -0.2538 -0.1613 0.2893 0.3708 0.1755 0.2411 -0.3929 -0.2767 0.4308 -0.2696 0.2316 -0.2395 0.1810 -0.2798 0.1644 0.3565 0.4182 0.2103 -0.4704 0.1542 0.2704 0.2656 -0.2206 -0.3976 -0.2569 -0.2277 -0.2585 -0.2419 -0.3708 -0.2482 0.1802 0.2941 0.2846 -0.3043 0.2609 0.2704 -0.1763 -0.2751 -0.1984 -0.2696 -0.1913 -0.3186 0.1842 -0.2182 0.2767 -0.1549 -0.1763 0.3130 0.4047 -0.2530 -0.2632 0.2798 -0.3186 0.4237 -0.6174 0.2411 -0.2569 -0.1771 -0.2324 0.2617 -0.1146 0.2134 0.3020 0.3502 -0.2522 -0.1810 -0.2885 -0.3130 -0.3455 0.1597 -0.1937 0.1621 -0.4482 0.2719 0.1589 -0.1621 0.3233" HIT_INDICES="11 14 17 18 33 37 57 89 90 105 113" ES_PROFILE="-0.0047 0.0688 0.1423 0.2332 0.2024 0.2672 0.1929 0.0142 0.1051 0.0743 0.1043" RANK_AT_ES="37.0000" RANK_SCORE_AT_ES="5.8300"/>
  <DTG RANKED_LIST="SexDevelopmentGenesPRL_remapped.rnk" TEMPLATE="na_as_pre_ranked" GENESET="gene_sets.gmt#HP_DEPRESSED_NASAL_RIDGE" ES="0.2632" NES="1.0412" NP="0.3652" FDR="1.0000" FWER="1.0000" CHIP="ftp.broadinstitute.org://pub/gsea/annotations_versioned/Human_Gene_Symbol_with_Remapping_MSigDB.v7.5.1.chip" RND_ES="-0.2719 0.1140 -0.1886 -0.2325 -0.3289 0.2719 -0.3377 -0.2807 -0.1974 -0.1886 0.1711 -0.1272 -0.3553 -0.1930 -0.1842 0.2193 0.3114 -0.2193 0.2237 -0.1491 0.1930 -0.2325 -0.2719 -0.3070 -0.2632 -0.2237 0.3947 0.1754 -0.2807 0.3070 -0.1886 -0.1667 0.2105 -0.2500 -0.2939 -0.3377 0.1623 0.1754 -0.2018 -0.2325 -0.2500 0.1184 -0.3596 -0.3377 0.1754 0.1974 0.1623 -0.2807 -0.2105 0.2500 0.2632 0.2939 -0.2675 0.1184 0.3947 -0.2939 0.1579 -0.2544 -0.2675 -0.1886 0.1930 -0.4386 -0.1974 0.1535 -0.2456 0.3640 0.2325 0.1886 -0.1711 -0.2325 0.1886 0.1754 0.3421 -0.1404 0.2456 -0.4254 -0.2500 -0.3070 -0.3684 -0.3246 0.1535 -0.3070 0.1272 0.3333 -0.4561 0.2061 -0.2851 0.3246 0.3289 -0.1930 0.3026 -0.1798 0.1754 0.2588 0.2105 0.2018 -0.1754 -0.2018 0.2719 0.2895 0.2456 -0.2368 0.1667 0.2588 -0.1886 -0.2018 -0.2719 0.1930 -0.1711 0.5000 -0.2105 -0.1798 -0.1272 0.1140 -0.3202 -0.2807 0.3377 0.2105 0.1667 -0.1886 -0.2982 -0.2500 -0.3114 -0.3465 0.1623 -0.2588 0.3772 -0.1623 0.3816 -0.3860 -0.2018 -0.1974 0.4211 0.2851 0.1754 0.2237 -0.4254 0.2675 0.3728 -0.4123 0.2500 0.2105 -0.3640 0.1667 0.2895 -0.2763 0.1930 -0.2851 0.1930 -0.1316 0.2193 0.1974 0.2149 -0.1930 0.3333 -0.2281 -0.3816 -0.2982 -0.2675 0.1754 0.2325 0.4693 0.2193 0.2018 0.2193 -0.2807 0.3070 0.1930 0.3596 -0.3553 -0.1754 -0.1798 -0.3333 0.2193 0.2105 -0.2675 -0.2456 0.2193 0.2895 0.2237 -0.3202 -0.1579 0.3026 0.1930 0.2588 -0.1930 0.1711 -0.1842 0.3465 0.2368 0.3421 0.4825 -0.1754 0.2500 -0.1491 -0.2368 -0.4254 -0.4342 0.2368 -0.3553 -0.1579 0.2018 0.2895 0.3728 -0.2544 -0.2895 -0.1798 0.3246 -0.2982 0.2588 0.1842 0.2105 -0.2149 0.1930 0.2193 -0.2237 -0.3070 -0.2149 -0.1842 -0.1535 -0.2895 -0.1974 0.3289 0.2982 -0.4035 -0.3202 -0.2807 0.2281 0.1711 0.2632 0.3114 0.2061 -0.1711 0.2281 -0.2588 -0.3684 -0.2412 -0.2237 0.3904 -0.3772 -0.2018 -0.2982 0.2325 0.1184 0.3289 0.2105 0.2412 0.1711 -0.3202 0.1886 -0.1404 -0.3202 0.3246 0.1930 0.2851 0.4430 0.2149 0.2061 0.2719 0.1667 -0.2500 0.1842 -0.3202 0.3070 0.3289 -0.2632 -0.3596 -0.1491 -0.2632 0.2939 -0.2237 0.1579 -0.2281 0.2807 0.2281 0.3509 0.2544 0.2719 0.3772 -0.1711 -0.2237 0.3421 -0.3465 0.3114 0.3947 -0.2368 -0.1930 -0.2456 0.3728 -0.1579 0.2193 -0.4386 0.1316 -0.2193 0.3114 0.2281 0.3070 0.1754 -0.3377 0.3509 -0.2018 0.2061 0.2588 -0.4298 -0.3202 -0.3026 -0.3246 -0.3947 0.2895 0.3202 -0.1798 -0.1579 0.2500 0.2675 -0.1535 0.2281 0.1667 -0.3202 0.1974 0.2281 -0.1316 -0.1974 0.1754 -0.3640 0.2807 0.1184 0.1140 -0.2281 0.3509 0.3333 -0.2325 0.4386 -0.2281 -0.2281 0.2237 0.3860 -0.2763 -0.2719 -0.4123 -0.2763 -0.2412 -0.2237 0.2807 -0.3246 -0.3421 -0.3904 -0.1842 0.2149 -0.3377 0.1579 -0.3377 -0.3026 -0.2149 0.3553 -0.3772 0.3070 -0.2325 -0.2719 0.5088 -0.1886 0.2588 -0.2500 0.2281 -0.2281 -0.2719 0.2237 -0.3509 0.1579 0.1711 -0.2982 -0.3596 -0.2018 -0.3596 -0.1667 0.2149 0.2632 -0.1711 0.2237 0.3026 0.2368 0.2193 -0.2061 0.3684 -0.2368 -0.2325 -0.1140 0.4693 0.1623 0.3772 -0.1798 0.2939 -0.2061 0.1930 0.3991 -0.1930 0.3465 -0.1491 0.1360 -0.1886 0.1974 -0.2675 -0.2456 -0.1140 -0.3684 0.3158 -0.3070 -0.2456 0.1667 0.1623 0.1009 -0.3421 0.3421 0.2544 -0.3246 -0.2895 -0.2193 -0.2018 0.1711 0.1930 0.2061 0.4298 0.2456 -0.2368 -0.1974 -0.3377 0.2237 -0.1930 -0.2763 0.2325 0.3904 0.2061 -0.3246 -0.4211 -0.1974 -0.1798 0.3509 -0.1623 -0.3070 0.1930 0.2281 -0.2237 -0.2632 0.1754 0.2061 -0.2895 0.2719 0.1754 -0.2105 0.2018 0.2456 -0.3246 0.1974 0.2719 0.2281 0.3904 0.1886 -0.2719 -0.2325 0.3509 0.2851 -0.3026 -0.2500 -0.2061 0.2018 -0.1667 -0.2193 -0.1623 -0.2939 0.2675 0.1579 -0.1535 0.3070 -0.1491 -0.1886 -0.2675 0.4605 0.2018 -0.1491 -0.2412 0.1711 -0.1360 0.2675 -0.2237 -0.2412 -0.2807 -0.4693 -0.3816 -0.1930 0.2588 0.1754 -0.1711 -0.1974 0.4386 0.2281 -0.3465 -0.1842 -0.1974 0.4649 0.2632 0.2325 0.1798 -0.3333 0.3114 0.2412 -0.3596 0.2281 -0.3158 0.2237 0.1886 0.1886 0.1623 -0.2719 0.2719 -0.2237 0.1974 0.1711 0.2105 0.2675 0.2412 0.2807 0.2895 0.2939 0.2763 -0.2588 -0.3860 0.1404 0.3596 0.2237 0.1754 -0.2500 0.2456 -0.2325 -0.2325 0.2149 -0.4298 -0.2675 -0.3421 0.2149 0.2149 0.2588 0.1754 0.2237 0.2895 0.2193 0.3553 0.1842 0.3553 -0.1798 0.2193 0.3114 0.3377 -0.5439 -0.4298 -0.2237 0.3596 -0.3509 0.3377 0.3772 -0.2807 -0.2237 0.1930 -0.1447 -0.1667 -0.2763 -0.1623 -0.2193 0.2807 -0.1140 0.2412 -0.2632 0.2149 0.2193 -0.2456 -0.2149 -0.1623 -0.2368 -0.2149 -0.3684 -0.1974 0.4079 -0.1447 0.2500 0.2895 -0.4211 -0.2018 -0.1974 0.2851 -0.1974 0.2412 0.2412 0.3816 -0.2632 -0.1140 -0.2719 0.2412 0.3465 -0.3114 -0.3202 -0.2544 -0.3289 0.1535 0.3114 0.2851 0.1360 0.3553 0.4912 0.2237 0.2325 -0.3684 0.1974 -0.2588 -0.1754 -0.3509 -0.2807 0.3596 0.2105 0.2456 -0.3947 0.1535 -0.2763 0.2456 0.2456 -0.2719 0.2018 0.1623 0.1974 -0.3772 -0.3596 0.2544 0.1491 -0.1974 -0.3904 -0.2193 -0.2807 0.3904 0.2149 -0.1447 0.3465 -0.2281 0.2237 0.2500 -0.1798 0.3026 -0.1447 -0.2895 -0.1711 0.3333 0.2544 -0.2544 0.2193 0.3772 -0.1623 -0.1491 0.1842 -0.1974 -0.1272 0.1316 0.3947 0.1623 -0.3333 -0.1579 0.2149 0.2895 0.2368 -0.2500 -0.2149 -0.2018 0.4123 0.1974 0.2018 0.4079 0.2105 0.2281 -0.3158 0.2193 -0.3553 0.2675 0.2105 0.2763 -0.1360 0.2237 -0.2325 0.2632 -0.1886 0.2588 -0.3114 -0.4386 0.2237 -0.1842 0.2061 -0.2588 -0.2675 0.2368 0.1272 0.1535 0.4342 -0.2939 -0.2061 -0.2018 0.2544 -0.3070 -0.1974 0.1623 0.1316 0.2281 0.1974 -0.2763 -0.5000 -0.3070 0.3333 -0.3202 0.1930 0.3421 -0.1096 0.2632 0.1974 0.3509 -0.3158 0.3860 -0.1754 0.1886 -0.2675 -0.3728 -0.2632 0.2237 0.2851 0.3860 -0.1491 -0.3553 -0.1535 -0.2807 -0.1886 0.2807 -0.2939 0.1579 0.2149 0.3509 0.2237 0.2456 -0.3991 0.2149 0.1886 -0.2105 -0.2105 -0.1667 0.4474 0.1974 -0.1228 -0.2237 -0.2807 0.1930 -0.3158 0.2193 0.2149 -0.2588 0.2237 0.4035 0.2368 0.2807 0.4386 -0.2018 -0.1228 -0.1798 -0.2456 -0.2588 -0.3114 -0.2149 0.2412 -0.2325 -0.3377 -0.2982 0.1711 0.2544 -0.3465 -0.3026 0.2500 -0.2544 -0.3114 -0.2719 -0.3377 -0.2105 0.2675 0.2939 0.3684 -0.3596 -0.1974 0.3465 -0.2632 0.2018 0.3728 0.2982 0.2105 -0.2368 0.2675 0.1886 -0.4254 0.3640 0.2544 -0.3509 0.1447 0.1404 0.2632 -0.1974 0.2456 -0.3596 0.3596 0.2061 0.3114 -0.3070 0.4167 0.1711 0.2895 0.2719 -0.3377 -0.3816 -0.2061 0.2368 0.2061 -0.2412 -0.2851 -0.2325 -0.3333 0.2368 -0.1228 0.1491 -0.2851 -0.1798 0.2105 0.3465 -0.2149 -0.3509 0.2368 0.2807 -0.3070 -0.1228 -0.1886 0.1272 -0.1535 0.2675 -0.2851 0.2237 0.1886 0.3596 0.2368 0.2281 0.2456 -0.2456 0.2237 -0.1798 0.1842 0.3860 -0.2939 -0.3947 0.3860 -0.2982 0.2632 0.2807 -0.2368 0.1491 -0.1798 -0.2632 0.2851 -0.2982 0.1535 -0.2851 -0.2763 -0.2237 0.2675 -0.2807 -0.2149 0.1447 0.1491 0.1798 -0.2105 -0.2763 -0.4825 0.4474 -0.1974 0.1974 0.1579 0.2982 -0.2018 0.3947 0.2939 0.2149 0.2939 0.1579 -0.1930 -0.1228 0.1974 0.1316 -0.4693 0.2149 -0.2763 0.3640 0.1711 0.2193 -0.2368 0.2018 0.2149 0.2807 -0.2807 0.3026 -0.2544 0.3158 -0.2500 -0.2018 -0.3816 -0.3860 0.2675 0.2500 0.2544 0.1930 0.2105 0.2939 -0.2544 0.1667 0.2237 0.2018 -0.2237 0.2281 0.2325 -0.2193 0.1360 0.2368 0.2456 0.3158 -0.2982 -0.1535 0.2719 0.1886 -0.2018 0.2105 -0.3202 -0.2895 0.4079 0.2061 -0.2719 0.1360 -0.1842 -0.2193 0.3596 -0.2018 -0.2368 -0.1930 0.2851 -0.2281 -0.1930 0.2412 0.1974 -0.3772 -0.2061 0.2193 -0.1447 -0.2500 -0.1623 -0.4781 -0.4737 0.2237 -0.2018 0.2149 0.3377 0.2237 0.1623 -0.2456 0.2325 -0.2149 0.2018 -0.2500 0.3947 0.1711 -0.2456 0.2061 0.2456 -0.2895 0.1491 0.1316 -0.1667 0.2281 -0.2237 -0.2807 -0.1623 -0.3904 -0.2018 -0.2193 0.1711 -0.1842 0.3728 -0.2675 -0.2588 -0.3202 0.2588 -0.3816 0.2763 0.3728 -0.1798 -0.2719 0.2105 0.2500 0.2412" HIT_INDICES="1 9 19 20 27 39 51 53 88 90 97 104" ES_PROFILE="0.0746 0.0965 0.1009 0.1842 0.2149 0.2018 0.1886 0.2632 0.0482 0.1228 0.1535 0.1842" RANK_AT_ES="53.0000" RANK_SCORE_AT_ES="1.5500"/>
  <DTG RANKED_LIST="SexDevelopmentGenesPRL_remapped.rnk" TEMPLATE="na_as_pre_ranked" GENESET="gene_sets.gmt#HP_ABNORMALITY_OF_CARDIOVASCULAR_SYSTEM_ELECTROPHYSIOLOGY" ES="0.2396" NES="1.0427" NP="0.3855" FDR="1.0000" FWER="1.0000" CHIP="ftp.broadinstitute.org://pub/gsea/annotations_versioned/Human_Gene_Symbol_with_Remapping_MSigDB.v7.5.1.chip" RND_ES="0.2018 -0.3351 0.3423 0.3171 -0.2144 0.2252 -0.1351 -0.3063 -0.2739 0.1694 0.3351 -0.2306 -0.1946 0.2162 -0.2613 -0.1568 -0.2595 0.1964 -0.1964 0.2505 -0.1622 0.1820 -0.1946 -0.1171 0.1748 0.2288 -0.2613 0.2252 -0.2685 0.3009 0.2414 0.2541 -0.2036 -0.2162 0.2234 -0.1532 0.1946 -0.1820 -0.1568 -0.2559 -0.2739 -0.1892 -0.3820 -0.2378 0.3009 0.2054 0.2306 0.1622 0.2126 -0.2324 -0.3820 -0.2144 0.1982 -0.1514 0.1315 0.3459 0.2468 -0.1459 -0.1910 -0.1892 0.4000 0.2054 0.2180 -0.2991 0.1802 0.1604 -0.1856 -0.1676 -0.3315 -0.2000 0.2973 0.2432 -0.2631 0.1459 -0.1459 -0.2000 -0.3225 0.2270 -0.2216 -0.4252 -0.2685 -0.2180 -0.1946 0.1946 -0.2306 -0.1586 -0.1910 0.2432 -0.1333 -0.1820 -0.2162 0.1838 0.3405 -0.1946 0.3495 -0.1910 -0.2288 0.1766 0.2775 -0.1568 0.1712 0.2000 -0.1099 0.3369 0.1820 -0.1532 -0.2739 0.1532 0.2937 0.1820 -0.1495 -0.2126 -0.2378 -0.1586 -0.3243 0.1333 -0.1495 0.1964 0.2036 -0.3225 -0.1189 0.1117 -0.1874 0.2486 -0.3117 -0.3874 0.2450 -0.1459 0.3964 0.1946 -0.1441 0.1550 -0.1946 -0.2757 0.2324 0.2541 -0.1532 0.3135 -0.1477 0.2342 -0.1748 0.1784 0.3315 -0.2126 0.2216 0.2414 -0.2270 -0.1532 0.2559 0.2342 -0.4432 -0.1892 0.1243 0.1622 -0.3063 0.2721 0.3099 -0.1694 -0.1856 0.2144 -0.1748 0.2793 -0.1333 -0.4144 -0.2090 -0.2090 0.1694 -0.2450 -0.1477 -0.2324 -0.2054 0.2991 0.1171 -0.2703 -0.2180 0.2342 0.1315 0.2667 -0.1405 0.1297 -0.1802 -0.1514 -0.2180 -0.3802 -0.1640 0.1550 -0.1784 -0.1063 -0.3135 0.2090 -0.1333 0.1333 0.2847 0.2523 -0.2306 -0.2108 0.5153 0.3081 -0.3423 -0.1730 -0.2378 0.2126 0.1171 0.2685 0.1532 0.1495 0.3495 0.2216 -0.2883 -0.3423 -0.2108 -0.3243 0.3279 -0.1189 -0.2613 -0.2667 0.1604 0.3892 0.1856 -0.1748 -0.2198 -0.2036 -0.2072 -0.2432 0.1658 -0.2162 0.1622 -0.2432 -0.1405 -0.1802 0.1730 0.2342 0.1802 -0.3892 0.1676 -0.1550 0.2721 0.2450 0.1532 -0.2270 -0.2396 0.3045 0.1712 0.1532 -0.2270 -0.2126 0.1459 -0.2054 -0.3135 0.2126 -0.1802 -0.3928 -0.1586 0.2559 -0.1892 -0.3676 -0.2667 0.1856 0.2252 0.2613 -0.2883 0.2234 -0.1315 -0.2252 -0.1640 0.2757 0.1351 -0.2126 0.1243 0.2703 -0.1568 0.1586 -0.1766 0.3153 -0.3856 -0.1189 -0.1423 0.3441 0.3315 0.2306 -0.1982 0.1441 0.3838 0.2270 -0.2541 0.1423 -0.2072 0.3261 -0.1550 -0.1892 -0.3279 0.1928 0.1946 0.1982 -0.1459 0.1225 -0.1459 0.2396 -0.2937 -0.1441 -0.1748 -0.1423 0.1423 0.1333 -0.1964 -0.2180 0.2432 -0.2703 0.1874 -0.1369 -0.3099 -0.1441 0.2613 0.3009 0.1351 0.1928 0.1441 0.1784 -0.1333 0.2559 -0.3297 0.2432 -0.2090 0.3658 0.1874 0.3477 0.3189 0.1441 0.1171 0.3586 -0.2126 0.3838 0.2216 0.1369 0.1838 -0.3369 0.2649 0.1532 0.1784 0.3261 0.1802 -0.1964 -0.1982 0.1243 -0.1856 0.2198 0.1333 0.2126 -0.2829 -0.1874 -0.1676 0.3351 -0.1640 -0.3045 -0.1964 -0.1441 0.1730 -0.1820 0.2036 -0.3117 -0.1297 -0.2505 -0.3586 -0.4126 0.3063 -0.1640 0.1622 -0.2360 0.2450 0.3928 -0.2901 -0.2505 0.2270 -0.1946 0.2180 0.2973 -0.1766 -0.2252 -0.2793 0.1802 -0.2252 0.2793 0.1946 -0.2523 -0.2216 -0.2793 -0.2667 0.2919 0.2126 -0.1532 0.1712 -0.2414 0.2901 -0.1712 -0.1532 -0.1495 -0.2685 -0.0991 0.3099 0.2775 -0.2541 -0.3658 0.1946 -0.1622 -0.2486 -0.2667 -0.4108 -0.1441 0.1946 -0.1495 -0.1802 0.2036 -0.2955 0.1586 -0.2054 0.2775 -0.2577 -0.3117 -0.1712 -0.2793 -0.2703 -0.1748 0.1387 0.1712 -0.1856 0.2036 -0.2162 -0.2414 -0.1568 -0.3009 0.2486 -0.1856 0.2198 -0.1766 0.1640 0.1387 -0.2523 -0.1604 0.1261 0.2054 -0.4505 -0.3766 0.1694 0.2252 -0.1874 -0.1369 0.1784 0.1568 -0.1586 0.1297 -0.1964 0.2252 0.3802 0.2973 0.1441 -0.2072 -0.1928 0.2270 -0.3423 0.1748 0.2108 -0.2595 0.1568 -0.1622 -0.2865 0.2775 -0.1477 0.1225 -0.2054 0.2252 -0.1333 -0.1802 0.3820 0.2252 0.1405 -0.3802 0.2090 0.3207 0.3694 0.2144 -0.3730 -0.2793 0.2342 0.2036 -0.1459 -0.2414 -0.3532 -0.2090 0.2468 0.1928 0.2523 -0.1712 0.3604 0.2901 -0.1982 -0.1658 0.1838 -0.2216 -0.1928 0.3171 0.2144 -0.1982 -0.2739 0.2252 -0.2450 -0.2865 0.1550 0.3315 0.2721 0.1838 -0.1928 0.2108 -0.2937 0.1550 -0.2216 0.2108 0.3676 0.2793 -0.1874 0.1748 -0.3568 0.2378 -0.2991 0.2901 0.2162 0.1730 -0.1568 0.2360 0.4216 0.1910 -0.2252 0.2613 0.2937 -0.1622 -0.1495 -0.3856 0.3045 -0.2757 0.1495 0.1946 0.2865 0.1856 -0.1225 -0.2703 0.3135 0.2072 -0.2793 -0.3477 0.1892 0.2577 0.3063 0.1568 0.2342 -0.3676 -0.1820 0.3423 -0.1964 0.1604 0.2036 0.1586 -0.1387 -0.2036 0.1279 -0.1964 -0.1712 -0.2270 -0.2667 0.2450 0.1225 0.2486 0.3532 -0.1784 0.1532 0.2775 0.2180 0.2162 0.2685 -0.2703 0.3640 -0.1315 0.3586 -0.1964 0.2342 -0.2216 -0.2667 0.1622 0.2126 0.1586 -0.2541 -0.2378 0.1856 -0.1820 0.3189 0.2000 -0.3153 0.1892 0.3405 -0.3171 -0.2072 -0.2775 0.2270 0.1622 0.2396 0.2342 0.1207 0.3225 -0.1586 0.3351 -0.3171 0.3063 -0.2378 -0.2252 0.1712 -0.2414 0.3225 0.1964 0.2577 -0.1369 0.1838 -0.3351 0.3171 -0.2378 0.3333 -0.2901 -0.3874 0.2577 -0.2144 0.2000 -0.2252 0.1730 0.2198 0.2090 -0.2432 -0.1477 -0.1910 -0.3009 -0.2090 0.1369 -0.2685 0.1586 0.1532 0.1676 0.2883 -0.1766 -0.1802 0.2505 0.1982 0.2505 0.2919 -0.2432 0.1441 -0.2324 -0.2432 -0.2360 0.2216 0.2991 0.1333 0.1568 0.2613 -0.2811 0.4324 -0.2270 -0.3459 -0.2468 -0.2108 0.2595 0.1910 0.1730 0.2991 -0.2739 -0.2595 0.1622 0.1802 0.2378 -0.2072 -0.2126 0.1730 -0.2036 -0.1550 -0.3225 0.1874 0.1387 -0.3207 -0.2360 -0.2144 -0.1748 0.1387 0.1928 -0.2613 0.1514 -0.1748 0.2234 0.2432 -0.1622 0.1640 0.2955 -0.2541 0.2360 -0.1946 0.1532 0.2901 0.2126 0.2523 0.1279 -0.1550 0.2577 0.2468 -0.2505 0.2360 0.1820 -0.1315 -0.3243 -0.2523 0.2252 -0.2523 -0.2414 0.2631 -0.2865 -0.3063 0.2342 0.2811 -0.2144 -0.1550 0.2270 0.2414 0.2306 0.3928 0.3568 0.2126 0.1423 -0.1712 0.2468 -0.2577 -0.2018 -0.1586 -0.2829 -0.2288 -0.3532 -0.3586 0.2541 0.1658 0.2721 0.1802 -0.2072 -0.1586 -0.1459 -0.1910 -0.2883 0.1658 -0.2937 0.2757 -0.2468 -0.1694 0.3550 0.2577 0.1171 -0.2036 -0.2865 0.1387 -0.2360 0.4324 0.2288 -0.2613 -0.2162 0.1315 -0.2595 -0.2541 -0.1351 -0.3604 0.2613 0.3423 0.2739 -0.2595 0.1802 0.2378 0.1495 0.1802 -0.2198 0.2252 0.2072 0.3081 0.2126 -0.2108 0.1495 0.3640 0.2505 0.3784 0.1766 0.2703 -0.2541 0.3892 0.2793 0.3928 0.3946 -0.1441 -0.1243 -0.2721 -0.1676 -0.2306 0.2811 0.1532 0.1946 0.2595 0.2468 0.2342 -0.2432 0.2757 -0.2937 0.2649 -0.1423 0.3946 0.1640 -0.2667 0.2234 -0.2919 0.1640 -0.2360 -0.2541 0.3027 0.1910 -0.1351 -0.1838 -0.1820 0.1081 0.2108 -0.2054 0.2703 0.2486 0.3045 0.2108 0.1928 0.2000 0.2811 -0.2396 -0.1982 -0.3027 -0.2324 0.2721 -0.1946 -0.2234 -0.2577 -0.2991 -0.1766 -0.2414 0.3135 -0.2468 0.1856 -0.2883 -0.2252 -0.2901 0.1946 -0.1658 0.2288 0.1532 0.4216 -0.1874 0.1441 0.2739 0.1279 0.1694 0.0991 0.2306 -0.3586 0.1946 -0.2450 -0.2252 -0.2991 -0.2324 -0.3351 0.1387 0.2396 -0.2306 0.3171 -0.4468 0.3982 0.3099 -0.2144 -0.2577 0.2937 0.2234 0.3117 0.2018 -0.4757 0.4432 0.1135 -0.1586 0.1279 -0.1459 -0.2036 -0.1676 0.1423 -0.1514 -0.1766 0.1207 0.2108 -0.1748 -0.1982 0.2847 -0.3586 0.3405 0.3099 -0.2000 0.1928 -0.2342 0.2703 -0.2739 0.1261 -0.1910 -0.2378 -0.2919 -0.3297 0.2468 0.2378 0.2505 0.2252 0.2991 0.1730 0.1712 0.1874 0.1207 -0.1658 0.2234 0.1802 0.1351 0.1532 -0.2505 0.2667 0.1550 -0.1027 -0.1423 -0.2847 0.2378 0.3712 -0.2541 0.3027 -0.3459 0.1802 -0.1640 0.2288 0.2486 0.2595 0.1784 -0.1658 -0.1586 -0.2324 -0.1532 0.2955 0.1856 -0.1550 -0.2072 0.2342 -0.2144 0.5027 0.2378 0.1910 -0.1622 -0.2432 0.1910 -0.2342 0.2973 -0.1604 -0.3694 -0.1676 0.2270 -0.3658 0.2036 -0.1712 0.2216 -0.3081 -0.2396 0.1405 -0.1748 0.2108 0.2757 0.2252 0.1405 0.1405 -0.1928 0.2162 -0.2991 -0.1802 0.1982 0.1946 -0.1892 0.1712 -0.1982 -0.2000 0.2306 -0.1477 0.1694 0.3333 -0.3315 0.2486 0.3369 -0.2432 -0.2432 -0.1766 -0.3387 0.1658 0.1784" HIT_INDICES="15 20 27 39 40 42 43 51 52 67 77 83 86 90 109" ES_PROFILE="-0.0685 -0.0378 -0.0252 -0.0577 0.0090 0.0667 0.1333 0.1369 0.2036 0.1441 0.1297 0.1514 0.2000 0.2396 0.1441" RANK_AT_ES="90.0000" RANK_SCORE_AT_ES="-0.5700"/>
  <DTG RANKED_LIST="SexDevelopmentGenesPRL_remapped.rnk" TEMPLATE="na_as_pre_ranked" GENESET="gene_sets.gmt#GOBP_REPRODUCTIVE_SYSTEM_DEVELOPMENT" ES="0.1815" NES="1.0434" NP="0.4000" FDR="1.0000" FWER="1.0000" CHIP="ftp.broadinstitute.org://pub/gsea/annotations_versioned/Human_Gene_Symbol_with_Remapping_MSigDB.v7.5.1.chip" RND_ES="-0.1303 0.1709 0.1044 0.1356 0.1616 -0.2254 -0.2294 0.1243 -0.1443 0.2334 -0.2108 0.2035 0.1835 -0.1882 0.1343 -0.1988 0.1676 0.3750 -0.0957 -0.1516 -0.3205 0.2507 0.1383 0.1090 -0.2287 -0.1144 0.2041 0.1410 0.2513 0.1516 -0.1203 -0.1157 0.1935 -0.1104 0.1968 0.0918 0.1197 -0.2088 -0.1589 0.1955 -0.1769 -0.2274 0.1809 -0.1529 -0.0991 0.2055 -0.1815 0.1961 0.1523 0.2055 0.2055 0.1602 0.1848 0.1616 -0.1629 0.1011 -0.2926 0.1968 0.1084 -0.0811 0.1928 0.0805 -0.1064 -0.1430 -0.1190 -0.0891 -0.1350 -0.1722 0.1483 0.1283 0.1536 0.1217 0.1144 -0.2380 0.1443 -0.1941 0.2633 -0.1104 0.1310 -0.1303 0.2094 -0.2194 -0.1549 -0.2500 0.1250 -0.1503 0.1270 0.1330 0.1536 0.1855 -0.2340 0.2128 0.1257 -0.2839 0.1569 -0.1596 0.1928 -0.1077 -0.1024 0.1017 -0.2739 0.1529 0.1935 -0.0904 0.1695 0.1656 0.1729 -0.1144 -0.1496 -0.1051 -0.2021 -0.2294 0.2400 0.1297 0.0938 -0.0904 -0.1549 0.1370 -0.2334 -0.1203 -0.1503 0.1476 0.1523 -0.1237 -0.1569 0.1556 0.2214 0.1888 0.1676 0.1443 -0.1809 -0.2600 -0.0831 -0.1968 -0.1184 0.2839 0.1722 -0.1203 -0.2753 -0.1037 -0.2108 -0.1383 -0.1775 0.2247 0.1656 0.1995 -0.2247 -0.1509 -0.1297 0.2254 -0.2766 -0.2168 0.1463 -0.0964 0.1609 -0.2806 -0.2207 0.1124 -0.0957 0.2394 -0.2015 0.1250 0.1449 0.1243 0.1961 -0.1755 0.1350 -0.2148 0.1755 0.1842 -0.1915 -0.3072 0.1503 -0.1809 0.1682 0.2427 0.0884 -0.1137 0.1350 -0.1941 -0.2048 -0.1483 -0.1310 0.1190 0.2347 -0.1110 0.1722 0.2035 -0.1742 -0.1489 0.1782 -0.1430 0.2081 -0.1662 0.1676 0.1922 0.1676 -0.1636 0.2773 -0.1217 0.1888 0.1882 -0.1955 0.1802 -0.1277 -0.2633 0.2247 -0.1888 -0.1529 -0.1855 0.2547 -0.1051 0.1297 -0.1290 0.1164 0.3185 0.1150 -0.1529 -0.2168 0.1749 -0.1376 0.1689 -0.1277 0.1649 -0.1523 -0.1941 0.0884 -0.1117 -0.1184 0.2021 -0.1636 0.1330 -0.2274 0.2374 -0.1589 -0.2128 -0.2141 -0.1835 0.2906 0.1529 0.1955 0.1602 0.2400 0.2161 -0.1064 0.1968 0.2573 -0.1177 -0.1828 0.1250 0.2693 0.1842 -0.1184 -0.1935 -0.1217 0.1456 0.1350 0.2241 -0.2187 -0.1237 0.2327 0.2746 0.1323 0.2400 -0.2334 0.1436 -0.1549 -0.1941 0.1310 0.2188 0.1835 -0.1270 0.1423 -0.0977 -0.1436 -0.0991 -0.1004 -0.1755 0.1376 0.1283 -0.2008 -0.1529 0.2194 -0.2015 0.1616 0.1948 0.1144 0.1709 0.2281 -0.1024 0.2626 0.1742 0.1895 -0.1709 -0.3524 0.1842 0.1543 -0.1496 0.1941 0.1503 -0.2221 0.1310 -0.1084 0.1822 0.1423 -0.1336 0.1676 -0.1835 -0.2726 -0.1430 0.2094 0.1842 0.1184 -0.2241 -0.1117 -0.1543 -0.2301 -0.1682 -0.2141 0.3105 0.1556 0.1622 -0.2201 -0.2035 -0.1935 -0.0957 -0.2068 0.1017 -0.2281 -0.2527 -0.2041 -0.1762 0.1742 0.2427 0.1177 -0.1523 -0.1842 -0.0904 0.1124 -0.2414 -0.1230 0.1316 -0.1396 0.1948 0.1223 0.2194 -0.1715 -0.0971 -0.1835 -0.1636 0.0918 0.1822 0.1430 0.1689 -0.1303 0.1596 0.1463 -0.1090 -0.1815 -0.1722 0.1862 0.1416 -0.1503 0.1449 0.1529 -0.2746 0.1476 -0.1363 0.1283 0.1283 -0.1303 -0.1190 -0.2088 -0.1310 0.1230 0.1310 0.1503 -0.2227 -0.2021 0.1928 0.1868 0.1636 0.3238 0.1875 -0.1383 0.1416 -0.1755 -0.1769 0.1117 0.1223 0.2168 -0.1616 0.2593 0.1928 0.2507 -0.1283 -0.1164 -0.1423 -0.1749 -0.2547 -0.1283 0.1862 -0.2267 0.1709 0.1283 0.2932 0.1656 -0.1543 -0.1695 -0.1496 -0.1895 0.1057 -0.0984 0.1430 0.3697 -0.1629 0.1476 0.1676 -0.2061 0.1037 0.1795 -0.1636 -0.1835 -0.2068 -0.1489 -0.1596 0.1449 -0.1203 0.1782 0.1742 0.1981 -0.1390 -0.1649 -0.1257 0.0984 0.1529 -0.1656 0.0745 0.1170 0.1922 0.3438 0.1017 0.1563 -0.1390 -0.2008 0.1622 0.1316 -0.1928 0.1443 -0.1356 -0.2154 -0.2586 0.2108 -0.1902 -0.1489 0.2281 -0.1336 0.2281 0.1097 0.1955 0.1882 0.1456 -0.1031 -0.2739 0.2021 0.1676 -0.1283 0.1463 0.1629 0.3271 -0.1636 0.1316 0.1489 0.1503 0.2041 0.1828 -0.1383 0.1277 0.2287 -0.1622 0.1529 -0.1243 0.1642 -0.2194 -0.1077 -0.2161 0.1323 -0.1848 -0.1230 -0.1629 -0.1423 -0.1376 -0.3092 0.1848 -0.1988 0.1104 -0.2028 0.2680 -0.1270 0.2294 0.1290 -0.0997 -0.2194 0.1184 -0.1815 0.2055 0.1676 0.1975 0.2234 -0.1383 0.1968 -0.3178 -0.1004 0.1662 0.1749 -0.2134 -0.1822 -0.1629 -0.1017 -0.1110 0.1017 -0.1922 -0.1848 -0.2121 0.1430 0.1695 -0.2055 -0.1263 -0.1815 0.1396 0.2460 0.2035 -0.1682 -0.1569 -0.1715 0.2254 -0.1828 0.1862 0.1443 0.2214 -0.1649 0.1064 0.2181 -0.0951 0.1230 -0.1649 -0.1636 -0.1336 -0.2879 0.2387 0.1011 0.1283 -0.1356 0.1310 -0.1436 0.0911 -0.2207 -0.2234 -0.0977 -0.2407 0.2680 0.2693 0.1922 -0.1483 -0.1090 0.1104 -0.1336 -0.2540 -0.1543 0.2434 -0.1602 0.2786 -0.2440 -0.1988 -0.2294 -0.1310 0.1509 -0.2181 -0.1237 0.1749 -0.1330 -0.1031 -0.1297 0.1436 0.1602 -0.2407 -0.0758 0.1948 -0.1755 -0.0997 -0.1941 -0.1975 -0.1755 0.1722 -0.0838 -0.1662 -0.2061 -0.1370 0.2347 -0.2114 0.1436 -0.1689 -0.1782 -0.1430 -0.2327 -0.1097 0.1709 -0.1822 -0.1636 -0.2261 0.1928 -0.1330 -0.1469 0.2460 -0.2254 0.2533 0.1130 0.1410 -0.2048 -0.1848 -0.2500 -0.1110 -0.3012 0.1695 -0.1955 0.1410 -0.1350 0.1742 0.2287 -0.2527 -0.2141 0.1117 -0.1290 -0.1476 0.1130 -0.1789 0.1044 -0.1742 -0.1144 0.3145 0.1104 0.1636 0.1124 -0.1642 0.1184 0.1363 -0.1802 0.1536 -0.1290 -0.2114 0.1416 0.1483 0.1935 0.1822 -0.1090 -0.1090 0.2660 0.2374 -0.1350 0.2214 0.2021 -0.1390 -0.1682 0.1769 -0.2094 0.2094 -0.1203 0.1682 -0.1842 -0.2314 -0.2374 -0.1536 -0.1775 0.1935 0.1243 -0.1642 0.1742 -0.1888 0.2447 -0.1709 -0.2287 -0.1110 -0.1702 -0.1443 0.2001 0.1835 -0.1749 -0.2108 0.1509 -0.1297 -0.1709 0.1935 0.2460 0.2307 -0.1596 -0.1802 -0.1144 0.1895 0.1543 0.2334 0.2055 -0.1762 0.2447 0.2281 -0.2161 0.1855 0.0971 0.2467 -0.2274 -0.0911 0.2340 -0.1649 0.2088 -0.2327 -0.1729 0.1629 -0.1875 -0.1343 -0.1742 -0.1995 -0.1449 0.1410 0.3012 -0.0898 0.1263 0.1310 -0.1523 0.1616 -0.1629 -0.3464 0.1729 0.2846 -0.2088 -0.1549 -0.1543 -0.1090 -0.1582 -0.1968 -0.1596 -0.1762 -0.3378 0.1283 -0.1410 -0.1184 -0.1636 -0.1330 -0.2274 0.1556 -0.1848 -0.1463 0.1057 -0.1715 0.1190 0.1449 -0.1735 -0.1562 0.1882 -0.1396 -0.1203 -0.1828 0.0691 -0.2779 -0.1283 -0.1436 0.1077 0.1223 0.1051 -0.1596 0.1609 -0.2187 -0.1935 0.1084 0.0991 -0.0824 -0.1403 0.1283 0.1795 -0.1390 -0.2799 0.2274 0.1722 0.1237 -0.1509 0.1396 -0.0964 0.1164 -0.1310 0.1197 -0.1210 0.1589 -0.2267 -0.1649 0.1283 -0.2128 0.1330 -0.2221 -0.1137 -0.1722 0.1576 -0.1742 -0.1795 0.2247 0.2447 -0.1981 0.1336 -0.1616 0.1868 0.1629 0.3098 0.1097 -0.1237 0.1376 0.0964 -0.1323 -0.1616 -0.1011 -0.1443 0.0911 -0.2414 0.1742 -0.2600 -0.1090 -0.2074 -0.1822 -0.2055 -0.1702 0.1835 0.2168 -0.2194 -0.1150 -0.1177 0.1250 0.2001 0.1184 -0.1070 0.1443 0.1915 -0.1735 0.1809 0.2041 -0.1117 0.1070 0.2327 -0.1064 -0.2187 0.1842 -0.1948 0.1217 0.2008 0.1789 0.1529 0.1097 0.2021 -0.1323 -0.3371 0.1496 0.2154 -0.2320 -0.1835 -0.2560 0.1868 -0.1190 -0.1177 -0.1742 0.3351 -0.1110 0.1104 -0.1729 0.1782 -0.1622 0.1330 0.1616 0.1290 -0.1888 0.1516 -0.1616 0.1842 -0.1390 -0.2008 0.1144 -0.0831 -0.1077 0.1602 -0.1469 0.1769 0.1370 0.0984 0.2041 0.2028 -0.1968 -0.2939 -0.1004 0.1735 -0.1922 0.3763 -0.1004 0.1995 0.1376 -0.2739 -0.1569 0.1656 0.1789 -0.1469 0.2301 -0.1356 0.1223 0.1729 0.1636 0.1742 0.1961 0.2181 0.1237 0.1190 -0.1403 0.2108 0.2374 -0.1290 -0.1549 -0.1203 -0.1922 -0.0778 0.1376 0.2247 -0.3032 -0.1290 -0.1941 -0.1104 -0.2340 0.1283 -0.1835 -0.1769 0.2334 -0.1596 0.1709 0.1556 -0.2174 0.1769 -0.1649 0.2600 -0.3039 0.1862 0.1503 -0.1124 -0.1489 0.1496 -0.1941 0.2374 -0.1915 0.1164 -0.1303 -0.1509 -0.1343 -0.1822 -0.1403 -0.2161 -0.1157 0.1569 0.1396 0.2759 -0.1330 0.2081 -0.2068 -0.1669 0.1715 0.2068 -0.0931 0.1336 -0.1004 -0.2334 -0.3344 -0.2680 0.1456 0.2374 0.2021 0.1257 0.0884 -0.1170 0.1689 0.2719 -0.1430 0.1602 -0.1449 -0.1350 0.1017 0.1636 0.1842 0.1483 0.1549 -0.1024 -0.2320 -0.1662 0.3118 0.2739 0.1609 -0.1137 -0.1509 -0.1862 0.1948 -0.2666 -0.1928" HIT_INDICES="1 2 4 6 13 16 18 23 24 27 30 31 34 39 41 51 59 60 61 63 67 81 82 89 91 96 104 105 106 115 116 122" ES_PROFILE="0.0206 0.0519 0.0725 0.0931 0.0605 0.0705 0.0911 0.0798 0.1110 0.1210 0.1310 0.1622 0.1722 0.1609 0.1815 0.1170 0.0738 0.1051 0.1363 0.1569 0.1563 0.0492 0.0805 0.0479 0.0685 0.0572 0.0140 0.0452 0.0765 0.0226 0.0539 0.0319" RANK_AT_ES="41.0000" RANK_SCORE_AT_ES="3.8300"/>
  <DTG RANKED_LIST="SexDevelopmentGenesPRL_remapped.rnk" TEMPLATE="na_as_pre_ranked" GENESET="gene_sets.gmt#HP_ABNORMALITY_OF_THE_CALF" ES="0.2113" NES="1.0435" NP="0.4017" FDR="1.0000" FWER="1.0000" CHIP="ftp.broadinstitute.org://pub/gsea/annotations_versioned/Human_Gene_Symbol_with_Remapping_MSigDB.v7.5.1.chip" RND_ES="0.1547 -0.1236 -0.2651 0.1575 -0.1642 0.1547 -0.1425 -0.2160 -0.1764 0.2245 0.1434 -0.1830 -0.2425 0.2585 0.1057 -0.2708 -0.1604 0.1915 -0.1406 0.1217 -0.3217 -0.1462 -0.2642 -0.2821 -0.3896 0.1283 -0.2123 -0.1528 -0.1274 0.2604 -0.2453 0.1481 -0.2340 -0.1415 -0.1425 -0.3094 0.3142 -0.2009 0.1226 -0.1736 -0.2085 -0.2123 0.3264 0.1991 -0.4330 0.1047 -0.1377 -0.1896 0.1830 0.2925 0.2085 -0.2575 0.1642 -0.2538 0.1085 -0.2849 -0.2038 0.2245 0.3132 -0.1415 -0.2349 0.1792 -0.1330 -0.2906 -0.1679 -0.2170 -0.2774 0.2519 0.1453 -0.1500 0.2830 0.2434 0.2462 0.2792 0.3642 0.2377 -0.1906 0.3038 -0.1321 -0.1434 -0.1491 0.1962 -0.2236 0.1358 -0.1623 -0.2302 0.1623 -0.1585 -0.1585 -0.1340 0.2028 0.2547 -0.1434 -0.2708 -0.1840 -0.1708 -0.1142 -0.2179 -0.1208 0.1849 -0.2292 0.2557 0.1934 -0.1236 0.2057 0.2830 -0.1708 0.2142 -0.2217 -0.1330 0.2415 0.1443 -0.1340 -0.3019 -0.2811 -0.1642 -0.1774 0.1472 -0.1670 -0.1566 0.1811 0.2679 -0.2462 0.1906 0.1594 0.1547 -0.2302 -0.1425 0.2245 -0.1972 0.2274 0.1811 -0.3717 -0.1858 -0.1802 0.2811 0.1396 0.1358 0.1660 0.1594 -0.2943 -0.1774 -0.2311 0.1613 -0.2283 0.2340 -0.1830 -0.1255 0.1453 0.2208 -0.2453 -0.1594 0.2160 -0.1585 -0.1340 -0.1009 -0.2057 -0.2321 -0.1689 -0.1868 0.1660 0.2717 0.1500 -0.1651 0.3245 -0.1679 -0.1425 -0.2613 0.1491 0.1953 0.1434 0.1509 -0.1962 -0.2887 -0.2236 -0.1623 0.2387 -0.2302 -0.1679 0.1443 0.2208 -0.1623 0.1179 -0.3057 -0.2132 -0.1962 -0.2509 0.2349 0.2264 -0.2028 -0.1236 0.1594 0.1443 0.1670 0.5057 -0.1349 0.3038 0.1415 0.3349 0.2075 -0.1604 -0.2509 0.2198 -0.1934 -0.1594 -0.2028 0.1377 0.3594 -0.2208 0.2585 0.3585 -0.2613 -0.1774 0.2491 0.2792 0.2953 0.2623 -0.1764 0.1387 -0.1906 0.1613 -0.1453 -0.1311 -0.2179 -0.1509 0.1472 0.2236 -0.1491 0.2991 -0.3292 -0.2009 0.1670 0.2726 0.2802 0.2698 0.1189 -0.2642 0.1840 -0.2094 -0.1840 -0.4198 -0.0943 0.1575 -0.1679 -0.1047 -0.2047 -0.1575 0.1783 0.0934 -0.2094 -0.2009 0.1802 0.2368 0.1358 0.1708 0.1434 -0.2047 -0.1217 -0.1830 -0.4047 -0.3538 0.1887 -0.1840 0.2245 -0.1774 -0.1585 0.3321 -0.3151 0.1264 0.1377 -0.2358 0.2491 -0.1991 -0.1811 0.1962 -0.1481 0.1481 0.2566 -0.2358 -0.2028 0.3028 0.1745 -0.1462 0.1160 0.3792 0.3472 -0.1321 0.3311 -0.1566 0.2934 0.2575 -0.1038 0.1585 0.2358 -0.1689 0.1802 0.3226 -0.2113 -0.1585 -0.1302 0.2217 -0.1170 0.1330 0.1896 0.1217 -0.2019 0.2217 -0.1491 0.3783 -0.3189 -0.2547 0.1991 0.2274 -0.2991 -0.2009 -0.2283 -0.2245 -0.1792 0.1321 -0.1651 0.1425 -0.1491 -0.2038 -0.1840 0.0981 -0.1736 0.2651 0.1764 -0.2604 0.2142 0.2208 0.2651 0.1123 0.1802 -0.2509 -0.1981 0.1160 -0.1547 -0.1481 -0.2991 -0.2783 0.1594 0.2632 -0.2991 0.1453 -0.2491 0.1160 0.0943 0.2330 0.2387 -0.1094 0.2085 -0.1604 0.1585 -0.1547 -0.2613 0.2368 -0.1434 0.2179 -0.1623 -0.1179 -0.2330 -0.2396 -0.2057 -0.1519 -0.1387 -0.1774 -0.2349 -0.1613 0.1858 -0.1132 0.0991 -0.1528 -0.2047 -0.1500 0.2642 0.2557 0.1802 -0.2179 0.1896 0.1717 -0.3189 0.2330 -0.1528 0.3274 0.2226 0.2132 -0.1991 0.2245 0.2934 0.1764 -0.3792 0.1981 0.1274 -0.1783 -0.1896 0.3462 -0.1642 -0.3028 -0.2274 -0.1689 -0.1896 0.1943 -0.1311 -0.3170 -0.1302 -0.1066 0.2066 0.1679 -0.2094 0.2745 -0.1302 -0.1038 0.1934 -0.2858 0.3575 -0.2462 -0.2415 -0.2538 -0.2783 -0.1547 0.1491 0.1425 -0.2858 -0.2160 -0.1594 0.1708 0.1708 0.2821 0.2698 -0.0906 0.3387 0.1198 0.1991 -0.1689 0.1557 0.1302 -0.1613 0.2811 0.2623 -0.3179 0.1170 -0.2557 -0.3358 0.2151 -0.2500 -0.1142 0.1708 0.1821 0.1783 0.1425 -0.2443 0.1698 0.2142 -0.2991 -0.1679 -0.3236 -0.1651 -0.2321 -0.0962 -0.3123 -0.1585 -0.2500 0.2066 0.2528 -0.1802 0.1613 0.2972 0.1708 0.1387 0.2302 -0.1623 -0.1708 -0.1623 0.2038 0.2679 -0.2915 -0.2462 0.1292 0.1811 0.1623 0.1519 0.1802 0.1962 0.3943 -0.2047 -0.1302 -0.1623 -0.1462 0.1689 0.2594 0.0953 0.2340 -0.1679 0.2047 0.1651 -0.1736 -0.2670 -0.1575 0.1264 -0.2208 0.2623 0.2387 0.1264 -0.1689 0.2679 0.2057 0.2698 -0.1547 0.1726 0.1292 -0.0991 -0.1792 -0.2538 0.1943 -0.2491 -0.1538 -0.1717 -0.1151 -0.2453 0.1745 0.2509 0.1953 -0.1991 -0.2783 0.2387 0.2009 -0.1726 0.1170 0.1755 -0.1538 0.1415 -0.1274 -0.2755 -0.3689 0.2236 -0.2368 -0.1208 -0.2255 -0.1151 0.2519 -0.3255 -0.2925 0.1311 -0.4028 -0.1991 -0.2170 0.2811 0.2642 -0.1943 0.1792 0.2019 -0.3028 -0.2113 -0.1830 -0.2821 0.1613 -0.1113 0.2972 -0.1991 -0.1811 0.1962 0.1934 0.1670 0.2708 0.1368 -0.2472 0.2726 -0.1217 -0.1651 0.1896 0.1915 0.1198 -0.3047 -0.2028 0.2991 -0.4302 0.2170 -0.3594 0.1849 0.3189 0.1604 -0.1481 -0.1396 0.1283 0.1774 0.3406 -0.2472 0.1547 -0.2868 -0.3519 -0.2755 0.1896 -0.2953 -0.2226 -0.1274 0.2453 -0.1075 0.1858 0.1708 0.1462 -0.2755 -0.1292 0.1557 -0.2151 0.2330 -0.1557 0.2264 0.2311 0.1057 0.1472 0.1717 0.1425 -0.3028 0.1547 0.1321 -0.4009 -0.2132 0.1925 -0.3651 0.1566 -0.2160 0.1943 -0.2698 -0.2123 0.1330 0.3179 0.2264 0.2255 0.2170 0.1632 0.1208 -0.1792 -0.1962 0.1906 -0.1774 -0.2028 0.1642 0.2245 -0.1792 -0.3368 -0.1840 0.2443 -0.1792 -0.2943 0.2245 -0.2840 -0.1283 -0.1481 -0.2594 0.1840 0.2198 -0.1736 -0.3179 0.2491 0.1670 0.2302 0.1019 0.1245 -0.1085 0.2547 -0.2943 0.2321 -0.1406 0.2113 0.1462 -0.1594 0.2302 0.1887 -0.1698 -0.1566 0.1113 0.3028 0.2066 -0.3226 0.1877 0.3934 -0.2236 0.1632 0.1745 -0.2311 0.1802 -0.1358 -0.1858 -0.2491 -0.1887 0.2660 0.1632 -0.2123 -0.2000 -0.1415 -0.2047 -0.1368 -0.1028 0.1670 -0.1453 0.2396 0.2557 -0.1264 -0.3038 -0.1123 0.2377 -0.1764 0.1123 -0.1387 -0.1887 -0.2358 -0.1481 0.2726 -0.2670 0.1104 -0.2085 -0.1500 -0.1708 0.4142 -0.2566 -0.2028 -0.2679 0.1821 -0.2500 0.3170 0.1528 -0.1783 0.1142 -0.3075 0.2877 -0.2840 -0.1877 0.2915 0.3491 0.1981 -0.1981 0.1217 0.2047 -0.1292 -0.1953 -0.1519 0.3406 -0.1764 0.3019 0.1491 0.2179 -0.3160 -0.2151 -0.1047 -0.1991 -0.1566 0.2415 -0.1368 0.1557 -0.2132 -0.1953 -0.1764 -0.2274 0.2179 0.1698 -0.1623 0.1575 -0.1877 0.1642 -0.2009 0.1604 -0.2585 0.2934 0.2123 -0.2642 0.1538 -0.2189 0.1877 0.1868 -0.1434 0.2057 0.1368 0.3321 -0.1566 0.1519 0.1953 0.1142 -0.1481 0.2151 -0.1925 0.2528 0.1453 0.1075 0.1264 -0.1132 0.1340 0.1557 -0.1302 0.2840 0.1802 -0.2566 -0.1453 -0.1104 0.2925 -0.2623 0.2236 0.1321 -0.1170 0.1349 0.1764 0.1066 -0.1321 0.1604 -0.2594 -0.2000 -0.1821 0.2396 0.2491 0.1651 0.2217 -0.1830 -0.2925 -0.4472 0.1321 0.1774 0.2604 -0.3425 0.2292 0.2255 -0.1170 0.1528 -0.1802 0.1387 0.2557 -0.2160 0.1953 0.1255 0.1415 -0.1396 -0.2849 -0.2491 0.1396 -0.2425 -0.2189 -0.1858 -0.1991 -0.1858 -0.2632 -0.1972 0.1255 0.1896 -0.3311 0.1689 0.2840 0.1264 0.1462 0.1509 -0.4321 -0.2613 0.2651 0.2774 -0.1547 0.1613 -0.1481 -0.2208 -0.1679 -0.1283 0.1736 -0.1519 -0.2906 0.2538 -0.1953 -0.1208 0.1717 0.1349 -0.2198 0.2330 -0.1877 0.2689 -0.1387 -0.2783 0.2123 0.1528 -0.2075 -0.2340 -0.1415 0.1991 0.1179 -0.2057 -0.1792 -0.2047 0.2830 -0.1434 0.1509 -0.1962 0.2104 0.1981 -0.1396 0.1557 -0.1453 -0.2028 -0.1575 -0.2387 -0.1981 0.3028 0.1736 -0.2160 -0.1651 0.1726 -0.1679 -0.1840 0.2028 -0.3443 0.2142 0.2509 0.2906 0.2302 0.2179 -0.2887 0.1415 -0.2651 -0.2292 0.1623 -0.1679 0.2396 0.1519 0.3179 -0.1660 0.1566 -0.5387 -0.1236 0.2368 -0.2415 0.1491 0.2085 -0.1962 -0.1877 0.3000 0.1811 -0.1500 0.2038 0.2840 0.1387 -0.3160 0.1925 -0.1236 0.1585 -0.1858 0.2321 0.2151 0.2519 0.1670 -0.3349 -0.1811 -0.2566 -0.0962 -0.1858 -0.1774 -0.1991 -0.1868 0.1736 0.1358 0.1962 0.1632 0.1755 0.1160 -0.1849 0.1198 -0.2925 -0.3075 0.1830 -0.2406 -0.1896 0.1387 0.2887 0.2274 -0.1104 -0.2170 -0.1849 0.2038 -0.2085 -0.2575 -0.1783 0.1472 -0.1887 -0.2557 0.2019 0.1632 -0.2519 -0.2566 0.1792 -0.1783 -0.2830 0.1340 0.1453 -0.2604 0.1566 -0.1632 0.2472 -0.1528 -0.1736 -0.2019 0.1311 -0.2830 -0.1962 -0.1849 -0.2660 -0.2604 -0.1443" HIT_INDICES="1 3 5 14 17 24 25 27 37 60 75 79 81 95 97 103 104 105 108 119" ES_PROFILE="0.0406 0.0811 0.1217 0.0962 0.1274 0.1208 0.1708 0.2113 0.1764 0.0189 -0.0632 -0.0415 -0.0009 -0.0736 -0.0330 -0.0302 0.0198 0.0698 0.1009 0.0566" RANK_AT_ES="27.0000" RANK_SCORE_AT_ES="8.3500"/>
  <DTG RANKED_LIST="SexDevelopmentGenesPRL_remapped.rnk" TEMPLATE="na_as_pre_ranked" GENESET="gene_sets.gmt#HP_ABNORMAL_HAIR_PATTERN" ES="0.2170" NES="1.0441" NP="0.3647" FDR="1.0000" FWER="1.0000" CHIP="ftp.broadinstitute.org://pub/gsea/annotations_versioned/Human_Gene_Symbol_with_Remapping_MSigDB.v7.5.1.chip" RND_ES="-0.1368 -0.1651 -0.2085 0.2038 0.3208 0.2972 0.1830 -0.2094 0.1434 0.1717 0.1830 0.2443 0.1189 -0.1462 -0.1981 -0.1896 0.2472 -0.2283 0.1991 0.1085 -0.2434 0.1896 -0.2217 0.2302 0.0915 0.1670 0.2443 0.1462 -0.1000 0.2047 -0.1849 -0.2104 0.1085 0.2170 0.1613 0.1689 -0.1434 -0.2292 -0.1953 -0.2302 -0.1962 0.1868 0.2094 0.2009 0.4481 -0.2198 -0.2292 0.1377 -0.1887 -0.2245 -0.1132 -0.1925 0.1745 -0.1736 0.2925 -0.2330 -0.1453 0.2613 -0.1962 -0.1491 0.1991 -0.2528 0.3368 0.1547 -0.2123 -0.2604 0.1962 -0.2434 -0.1481 0.2321 -0.2217 -0.1925 -0.2311 -0.1736 0.1774 0.2698 -0.2057 -0.3415 -0.2123 -0.1594 0.1953 0.2425 -0.2670 0.1887 0.2396 -0.1689 -0.1425 -0.2075 -0.1519 0.1745 0.1387 0.2613 0.2236 -0.2311 -0.2255 0.0943 0.1113 -0.1047 -0.1764 0.1623 -0.1528 0.1528 0.1840 -0.1623 -0.1170 -0.2198 0.1245 0.2009 0.2349 -0.1953 0.1500 0.2292 0.1840 -0.2481 0.1679 0.1481 0.1085 -0.1792 0.2009 -0.3321 -0.1642 0.2208 0.1509 -0.1972 0.1849 -0.1425 0.1406 0.1368 -0.2953 -0.1557 -0.1217 -0.3028 -0.1660 -0.1396 0.1264 0.3368 0.3349 -0.1255 0.3019 -0.2226 0.2377 -0.3066 -0.1717 0.2632 0.2198 0.2113 -0.1462 0.2132 0.1340 -0.2575 -0.2830 0.1566 -0.1274 -0.2330 0.0962 -0.2660 0.1491 0.2774 0.4132 0.3849 0.3075 -0.2557 -0.2274 0.1887 -0.1840 0.1745 -0.1500 -0.1783 -0.1406 -0.1670 -0.2132 0.2642 -0.1943 -0.1434 -0.2708 0.3340 0.3472 0.2094 -0.1557 0.2670 0.1406 0.3000 -0.1613 -0.2443 -0.2953 0.2792 0.1189 -0.1679 -0.0991 0.2160 0.1406 -0.2934 0.1425 0.1962 0.1896 0.1726 -0.1811 -0.2009 -0.1330 -0.1708 0.3132 0.1868 -0.2038 -0.2943 -0.2009 0.3217 0.2000 -0.1340 -0.1528 -0.1566 0.2057 0.1132 -0.2028 0.3943 0.2274 -0.2387 0.1925 -0.1698 0.1208 0.1132 -0.1651 0.2547 -0.3113 -0.2557 -0.1283 0.1981 -0.2434 0.1840 -0.1877 -0.1528 -0.2047 0.1481 0.1434 0.2217 0.3123 -0.1858 -0.2189 -0.1792 0.3642 0.3377 -0.1528 -0.2236 -0.2142 0.1123 0.2698 -0.1991 0.2377 0.2434 0.1519 -0.2849 0.1491 0.1679 0.1443 0.1038 0.2170 -0.2925 0.1896 -0.2792 0.2679 -0.1651 -0.1934 0.1736 -0.2066 -0.1858 -0.2415 0.2208 0.1340 0.1811 0.2142 -0.3009 -0.2028 -0.1462 -0.0972 0.2708 -0.1557 -0.1594 0.1528 0.2802 0.2019 -0.2292 0.1745 -0.2877 0.1547 0.2642 0.1142 0.1689 0.1623 -0.1708 0.2038 0.3123 0.2519 -0.1226 -0.2830 -0.1613 -0.1604 0.1132 0.2821 0.1991 -0.1047 0.1170 -0.2962 -0.2208 0.2321 0.1651 -0.1528 0.1340 0.2651 -0.2283 0.1698 -0.1717 -0.2396 0.1868 -0.1764 -0.1208 0.2075 0.1170 0.2075 -0.1934 -0.1226 0.3604 -0.1708 0.1868 -0.1519 -0.1509 0.1660 0.2896 0.1962 -0.1500 -0.2028 0.2651 -0.3075 -0.1528 0.2132 0.0981 0.1585 -0.2311 -0.2660 -0.1283 0.2717 0.2500 0.1821 0.1453 0.2877 0.1934 0.1160 0.2028 0.1811 0.2057 0.1481 -0.1821 -0.2434 0.2151 0.1660 0.1896 0.1415 -0.2858 0.2198 -0.2651 0.1651 0.2764 -0.1009 -0.2236 0.1755 -0.1500 0.1981 -0.3047 0.1274 -0.1896 -0.2113 -0.2491 -0.2245 -0.1368 -0.1934 0.1906 -0.1642 -0.1349 0.1085 -0.1991 -0.1434 0.1953 0.1896 0.2085 -0.2170 -0.1453 -0.1491 -0.2226 -0.1802 -0.2274 0.1245 -0.1226 0.1774 0.2821 0.1764 0.1802 0.2623 0.1972 -0.0906 -0.1792 -0.1679 0.3509 -0.1934 0.2783 0.2302 0.1934 -0.3358 -0.2443 0.2509 0.1726 -0.2000 -0.2264 0.2160 0.1236 -0.2368 -0.1566 0.2726 -0.2915 -0.2170 -0.1962 -0.2585 -0.1670 -0.2755 0.2208 0.1358 0.1585 -0.1575 -0.2708 -0.2613 0.2538 0.1651 -0.2132 0.2679 0.2028 0.1708 0.1425 0.1670 -0.1009 -0.3198 0.0962 -0.1491 0.1509 0.2830 -0.1934 -0.1075 -0.1274 0.2302 0.2208 -0.1321 0.1575 -0.2085 0.1717 0.2660 -0.1547 -0.1896 -0.2991 -0.1085 0.3123 0.1500 -0.2575 -0.2642 0.4208 -0.2142 -0.1585 -0.3642 -0.1019 -0.2717 -0.2047 0.2623 -0.1123 -0.1953 0.1292 -0.3208 -0.1726 -0.1660 0.2349 -0.2651 0.2321 -0.2623 0.2057 0.1840 0.1132 0.1981 -0.2274 0.1462 0.2868 0.2566 -0.1170 -0.2358 -0.1830 0.2745 0.1943 -0.1264 0.2821 0.2057 -0.1198 -0.1877 0.1840 -0.1179 0.2075 0.2255 0.2396 0.1736 0.1245 -0.1396 -0.2226 -0.1368 0.2292 0.2047 0.2585 0.1198 0.1670 -0.1623 -0.1821 0.2868 0.2085 -0.2679 0.2000 -0.1387 0.1774 -0.3585 0.1623 0.2962 -0.1679 0.1330 -0.1934 -0.2566 0.1509 -0.2509 -0.2981 0.2811 -0.2151 0.2151 0.2585 0.3160 0.2972 0.1858 -0.1528 0.2651 0.2236 -0.2330 0.1434 0.1613 0.2481 -0.1009 -0.1481 0.1679 -0.1679 0.2283 0.2264 -0.1651 -0.3311 0.2132 0.1264 0.1104 0.0953 -0.1896 0.3453 -0.2019 0.2038 0.1028 -0.1613 -0.1830 -0.2491 -0.1745 0.3368 0.3009 0.2585 0.1575 -0.2613 -0.1330 -0.1651 0.1557 0.1358 0.2189 -0.1132 -0.1179 0.2104 0.1415 0.1547 -0.2594 0.1425 0.2491 0.1925 0.1462 -0.1198 0.2547 0.2462 -0.2528 0.2925 -0.2406 -0.1613 -0.1764 0.2519 0.2745 0.2170 0.2821 0.3330 -0.1198 -0.2726 -0.1349 0.3764 -0.1453 -0.1896 -0.2179 -0.1792 0.1208 -0.1160 0.1415 -0.1575 -0.2047 0.4387 0.1642 -0.2217 0.1170 -0.1642 -0.2085 -0.3255 0.2858 0.2462 -0.2302 -0.1934 0.3236 0.2217 -0.1387 0.1821 -0.1500 -0.1594 -0.1604 0.1340 0.2009 0.3047 -0.1651 0.2189 0.1594 -0.1868 0.2113 0.1340 -0.1509 0.1538 -0.1604 -0.1811 0.1585 -0.1764 0.3349 -0.3642 -0.1830 -0.1925 -0.2670 -0.1453 0.2123 -0.2453 -0.2057 0.1830 -0.1387 -0.0934 0.3642 0.1736 0.1387 -0.2274 -0.1434 0.2792 0.1226 -0.1292 0.2264 -0.2830 -0.2075 0.3151 0.2396 0.1981 0.1830 0.1670 -0.1349 -0.2283 -0.2009 -0.2057 0.1509 0.2274 0.1623 0.1708 -0.2783 -0.1245 0.1953 0.1906 -0.2943 0.1255 0.1736 0.1689 -0.4509 0.1274 -0.1708 0.1179 -0.1755 -0.3132 -0.2009 0.1415 0.2151 -0.2566 -0.2208 -0.2047 0.1906 0.1764 0.1575 -0.2311 -0.1491 0.1660 0.1792 -0.2708 0.1651 -0.1255 -0.2509 -0.1462 0.1085 -0.2057 0.2566 -0.2255 0.1330 -0.1274 0.2858 -0.4226 -0.1123 0.1292 -0.1934 -0.2094 -0.3264 -0.2000 0.1792 -0.3075 0.2462 -0.2066 -0.1651 0.1462 -0.1594 -0.2349 0.1962 -0.2491 0.1887 -0.3443 -0.2028 -0.2245 0.1642 -0.2330 0.1500 0.2321 -0.1623 -0.2047 -0.2311 -0.0991 0.2028 -0.2953 -0.1462 0.1774 0.1934 -0.2028 -0.1887 0.1623 -0.2160 0.2868 0.2274 -0.2679 -0.1604 -0.1406 0.2217 -0.1415 -0.1868 -0.1311 -0.1604 -0.2396 0.1236 0.1849 -0.2340 0.2604 -0.2255 0.1858 -0.1491 0.2019 -0.1774 0.1802 0.2151 0.3519 -0.2585 -0.1802 0.2557 0.3123 -0.2481 -0.1868 -0.2189 -0.1925 -0.2491 -0.1415 0.1925 0.1396 -0.1575 0.2462 0.1991 0.3698 -0.2811 0.1500 0.2491 -0.1594 -0.1708 0.3217 0.1660 -0.1434 -0.1519 -0.2179 0.2547 -0.1038 -0.1821 -0.1509 0.2349 0.1887 -0.1274 -0.1283 0.2085 -0.1179 -0.1330 0.3462 -0.2868 -0.1915 0.3877 0.1434 0.2972 -0.2311 0.2830 0.1547 0.2170 -0.1858 -0.1113 0.1528 -0.1642 0.3094 -0.1236 0.1604 -0.1443 0.2311 0.1915 -0.3585 -0.1575 0.3472 0.1943 0.1170 0.3311 -0.1462 -0.1500 0.1858 -0.1292 -0.1651 0.1717 -0.1585 0.2094 -0.2764 0.2245 0.2406 -0.2443 0.1792 0.0821 -0.1462 0.3000 0.1632 -0.1575 -0.1425 0.1415 0.2047 0.2642 -0.1764 0.2311 0.1179 -0.1425 -0.1509 -0.2387 -0.2783 -0.1142 -0.2981 -0.2151 0.2274 0.2491 -0.2000 -0.3585 -0.1151 -0.1868 0.1340 0.1340 0.1632 0.3566 0.1840 -0.1821 -0.1840 -0.1274 -0.3113 0.2132 0.2057 0.1830 0.1896 -0.2208 0.2566 -0.1792 0.1830 -0.1547 -0.1575 -0.1368 0.2368 0.2321 0.2481 -0.3321 0.4000 0.1123 -0.1783 -0.1858 0.1745 0.1236 -0.1075 -0.2160 -0.1292 -0.3170 -0.2651 -0.1774 0.3075 0.2009 -0.2066 -0.1396 0.4642 -0.1509 -0.1425 0.1840 0.2991 0.2075 -0.1962 -0.1443 0.2651 0.2028 -0.1604 -0.3038 -0.1330 0.2038 -0.1330 0.1906 -0.2019 -0.3274 0.1453 -0.1651 0.1708 0.1453 0.1623 -0.1038 -0.1849 0.1604 0.4575 -0.1387 -0.1321 -0.3330 0.1406 -0.2009 0.1481 -0.1830 -0.1236 -0.2151 0.1783 -0.1745 0.1726 -0.2594 0.1632 0.2028 -0.2717 0.3500 0.2170 0.2462 0.2566 -0.1377 -0.1632 0.1585 0.2104 0.1311 -0.1764 -0.2755 -0.1358 0.1755 0.2236 0.2245 0.1491 0.1415 0.1302 -0.2736 -0.1443 -0.1679 -0.1226 0.1368 -0.2038 -0.2142 -0.1764 -0.1547 -0.2264 -0.1453 -0.2698 -0.2330 -0.2358 0.1821 -0.2821 0.2396 0.2387 0.3142 0.1953" HIT_INDICES="3 15 19 20 26 29 33 37 38 39 52 53 60 73 82 83 94 109 116 117" ES_PROFILE="0.0217 -0.0321 -0.0104 0.0396 0.0425 0.0736 0.0953 0.1170 0.1670 0.2170 0.1538 0.2038 0.1972 0.1340 0.1085 0.1585 0.1142 0.0321 0.0255 0.0755" RANK_AT_ES="39.0000" RANK_SCORE_AT_ES="4.9700"/>
  <DTG RANKED_LIST="SexDevelopmentGenesPRL_remapped.rnk" TEMPLATE="na_as_pre_ranked" GENESET="gene_sets.gmt#HP_PREMATURELY_AGED_APPEARANCE" ES="0.2704" NES="1.0452" NP="0.3917" FDR="1.0000" FWER="1.0000" CHIP="ftp.broadinstitute.org://pub/gsea/annotations_versioned/Human_Gene_Symbol_with_Remapping_MSigDB.v7.5.1.chip" RND_ES="-0.2458 0.1913 0.2356 -0.2877 -0.1802 0.2103 -0.2538 -0.2522 -0.2324 0.2964 0.2403 0.3826 -0.2767 0.1850 0.3281 -0.2522 -0.1723 -0.1510 -0.2103 -0.4174 0.3352 0.2103 0.2443 -0.2134 -0.1921 0.1858 0.2941 -0.1897 0.3439 -0.3273 0.2767 -0.2356 -0.1747 0.2656 -0.3613 0.3020 0.1439 -0.1447 0.2292 -0.3012 0.2458 -0.1858 -0.3265 -0.2063 0.2538 0.3059 0.2751 0.1265 0.2617 -0.2798 -0.3802 -0.2451 0.1858 0.3407 -0.1613 -0.2134 0.1486 -0.2379 0.3091 0.2498 0.2870 -0.1621 0.2617 -0.3439 0.2419 0.2087 -0.4316 0.1636 0.2458 -0.2158 -0.4751 0.1383 0.2933 0.3138 0.3051 -0.3794 -0.3051 0.3581 0.2379 0.2150 0.1842 0.2403 0.2933 -0.2885 -0.2237 0.2917 -0.1399 0.3573 0.1668 0.3178 -0.2269 0.3178 0.2498 -0.2957 0.2308 0.1455 -0.2538 0.2482 -0.2372 -0.2348 0.2403 -0.2308 0.2285 -0.1945 0.1621 -0.1462 0.4237 0.3273 -0.3708 0.2261 0.2047 -0.1771 0.2498 -0.2759 0.2632 0.1771 0.1723 -0.2095 -0.2498 0.1929 -0.2111 0.2759 0.3360 -0.2174 -0.1968 -0.1810 -0.1897 -0.2443 -0.1581 0.2158 0.2324 0.4964 0.3415 -0.2585 0.2451 -0.1976 -0.2245 -0.3004 0.1447 0.2933 -0.2198 0.2925 -0.3708 0.1921 -0.1447 -0.2972 0.3502 0.2024 -0.2158 -0.2285 0.2538 0.2482 0.3581 0.1209 0.2917 -0.4095 -0.2008 -0.2063 -0.1708 0.1470 0.3194 0.2364 0.2870 0.1881 0.1858 -0.2885 0.1233 -0.2656 0.2530 -0.1937 0.2791 0.2704 -0.1636 -0.3534 0.3708 -0.2451 -0.1652 -0.2016 -0.2451 -0.2830 0.4569 0.3194 -0.1787 0.2759 0.2221 0.2941 -0.2316 0.4395 0.3826 0.1834 -0.3573 0.2664 -0.1826 -0.3415 0.4443 0.2206 -0.1478 0.3739 -0.2711 -0.1810 0.2877 0.1913 0.2704 0.2632 0.1945 0.1834 -0.3889 -0.2095 -0.3320 -0.1668 -0.1352 0.3273 -0.1715 0.2016 -0.2332 -0.2277 -0.1652 -0.2000 0.2308 0.1676 0.3755 -0.1858 -0.2190 0.2372 0.1178 -0.3391 -0.3233 -0.2087 0.3281 -0.2032 -0.2964 -0.2625 -0.2625 -0.2063 0.2292 0.3028 0.3115 -0.1810 0.2751 -0.1929 0.2063 0.1581 -0.5146 -0.2885 0.2261 -0.1945 0.3652 -0.3763 -0.1407 0.2466 0.1984 -0.4324 0.1826 -0.1810 -0.2372 -0.2791 -0.1368 0.3281 -0.1881 -0.1968 -0.3834 -0.2632 0.3107 -0.2403 0.2198 0.2150 -0.2016 0.4261 -0.3447 0.1960 0.1874 0.3802 0.1929 -0.2095 -0.2316 0.1660 0.1960 -0.3186 -0.1763 0.2719 -0.2158 -0.2743 -0.1154 0.2696 0.2016 0.1360 0.2150 -0.3012 0.1739 0.4308 0.2364 -0.1273 -0.2308 0.3138 0.2458 0.3004 -0.2664 -0.3281 0.3368 0.2285 0.3154 -0.2308 0.2379 -0.2356 -0.4063 0.1676 0.3178 0.3447 0.2664 0.1739 -0.2609 0.2664 0.2806 0.2830 -0.2972 -0.2316 0.3320 0.2656 0.1984 0.2759 -0.2696 -0.2024 0.2182 -0.1858 -0.4364 -0.2198 0.3194 -0.2071 -0.2372 0.1834 0.3067 0.1557 -0.2569 0.3787 -0.4142 0.3929 0.1399 -0.3233 -0.2063 -0.1684 0.1360 0.3051 0.2411 0.3020 -0.3130 -0.1874 -0.4000 0.1810 0.1494 0.2316 -0.2458 0.2791 -0.1723 0.2704 0.2451 0.1960 0.2743 -0.2798 -0.2229 -0.1850 -0.1897 -0.1937 -0.3043 -0.3486 -0.2174 -0.4617 0.1636 0.2798 0.1984 -0.1921 -0.1929 -0.1455 -0.3138 0.2522 0.3526 0.1976 0.2617 -0.2609 0.2150 0.4237 -0.3233 -0.2032 -0.3526 0.2174 0.2364 -0.1289 0.4403 0.3794 -0.3700 0.1352 0.2095 0.1842 0.1787 -0.3281 -0.1415 -0.2364 0.2119 -0.1810 0.3320 0.2545 -0.2308 0.1715 0.2704 0.1684 -0.2664 0.1976 -0.1747 0.3407 0.3360 0.2458 -0.1684 0.2846 -0.2403 -0.2150 0.2285 -0.3874 0.3225 -0.2625 0.3486 0.2885 -0.2229 0.2190 -0.2008 0.1375 0.2617 0.1763 0.1976 -0.1929 0.2277 0.2522 0.1802 -0.2696 0.1154 -0.2174 0.2063 0.4095 0.1462 -0.1968 0.1826 -0.2008 -0.2490 -0.3281 -0.2877 -0.2411 -0.1921 0.2269 -0.2261 0.2719 0.2182 -0.1929 -0.1842 0.3241 0.4577 -0.3937 -0.3747 -0.2150 0.3130 -0.1312 0.2885 0.2885 0.2759 -0.1723 0.3834 -0.1439 0.2680 0.1842 -0.2711 -0.2435 0.2972 -0.2806 0.3028 0.3281 0.3091 -0.4435 0.3360 0.1810 -0.3281 0.4498 -0.3059 -0.2569 0.2466 -0.2711 0.2704 -0.2269 -0.3186 0.2593 -0.2269 -0.2957 0.3502 0.2783 -0.3478 0.2182 0.2055 -0.2664 0.2008 0.2751 -0.2087 0.2585 -0.4530 0.1676 0.2458 0.3660 -0.1565 -0.3051 0.1794 -0.1715 -0.2174 -0.1700 -0.2174 -0.1897 -0.2324 -0.2032 0.1960 -0.3004 -0.3802 0.2798 0.2933 0.3715 0.2759 0.3399 -0.2545 0.5708 -0.2221 0.1652 0.3573 0.2870 -0.2830 -0.3281 0.2696 0.2585 -0.3399 -0.3186 -0.1874 -0.3407 0.1320 0.3478 -0.2419 -0.3968 0.4356 0.2443 -0.1794 0.2585 0.2119 -0.2261 0.2664 0.2016 0.2957 0.2791 0.1850 -0.3534 0.1984 0.2538 0.2285 0.2372 -0.2308 0.3581 0.1486 0.2443 -0.3502 0.1613 -0.2016 0.4277 -0.2229 0.2047 0.2854 0.2055 -0.3273 -0.2071 -0.1542 0.2917 0.2482 -0.1984 0.1597 -0.2759 0.3439 0.3708 -0.2664 0.3842 0.1976 -0.3091 0.2095 -0.3004 0.1684 -0.2490 -0.2182 -0.3581 0.1802 -0.1794 0.1968 -0.1668 0.2451 0.1352 -0.2111 -0.1913 0.1889 0.2617 0.3146 0.2372 0.2696 0.1763 0.2925 -0.3447 0.3534 -0.1502 -0.3059 0.3486 -0.2142 -0.2087 0.2182 -0.3043 0.1549 -0.1858 -0.2150 -0.4569 -0.2063 -0.2332 -0.2759 -0.2664 -0.2435 -0.2095 0.2980 0.3478 0.1787 -0.1802 -0.2190 -0.1700 0.1787 -0.2838 -0.3676 0.2269 -0.2482 0.4830 -0.3881 -0.3154 -0.2767 -0.2316 -0.2530 0.2229 0.1913 -0.2182 -0.1652 -0.2419 -0.2261 0.2403 0.2292 -0.2545 -0.1802 -0.1502 0.1723 -0.2538 -0.3130 0.3233 0.2458 0.1787 0.2522 0.1826 -0.2000 -0.1921 -0.3194 0.2893 0.2451 -0.3320 -0.2791 -0.2024 -0.2972 -0.1929 0.2838 0.2870 0.3834 -0.2419 0.4577 0.3439 0.3368 0.1763 -0.2229 -0.2174 0.6182 -0.3099 0.3700 -0.1708 -0.3486 -0.2008 0.2767 -0.1731 -0.3091 -0.1913 0.3715 -0.3391 0.2403 -0.3360 -0.1723 -0.3486 0.2585 0.3352 -0.3391 0.2111 0.1581 0.3352 -0.2680 0.3004 0.2498 -0.2269 0.1913 -0.2609 0.4577 0.2245 -0.2506 0.2119 0.3130 0.1668 -0.4047 -0.2308 -0.1621 -0.1984 -0.2111 0.2411 0.1391 0.2893 0.2458 0.3304 -0.3573 0.2632 -0.3613 -0.2055 -0.1881 -0.2142 0.2411 -0.1755 -0.2711 0.2000 0.1842 -0.2458 0.1557 -0.2285 -0.3091 0.2711 0.2672 -0.4190 -0.2356 0.3494 -0.3360 -0.1684 -0.1668 0.3043 -0.2324 -0.1636 -0.1921 0.1889 0.2791 0.2174 -0.2522 0.1747 -0.2759 0.2403 0.3107 0.4490 -0.2617 0.2190 0.1628 0.2285 -0.3328 0.1621 -0.2783 0.1937 -0.3700 -0.2229 -0.1708 -0.2269 -0.1589 0.2466 -0.2087 0.3929 -0.2783 0.2071 -0.2032 0.2957 -0.2538 -0.2221 -0.3281 -0.2237 0.1660 -0.3794 0.2672 -0.3652 0.3281 0.2261 0.2609 -0.2704 0.2704 -0.2577 0.1296 0.3352 0.1755 0.1881 -0.2854 0.2229 0.3352 -0.3107 0.2142 -0.1850 0.2071 -0.1739 -0.2103 -0.3289 -0.2656 -0.2719 0.1439 0.2957 -0.2625 -0.2941 -0.3747 -0.2364 -0.2846 -0.1881 -0.1289 0.1747 0.2174 -0.3146 0.3628 0.2269 -0.2348 -0.2403 0.3138 -0.1652 -0.3407 -0.3320 -0.2791 0.2182 0.3138 -0.1842 -0.3067 0.1233 0.4917 0.2158 -0.2443 0.2609 0.1581 0.1644 -0.2972 -0.2403 0.1423 0.1708 -0.2198 -0.1407 -0.2957 0.1708 -0.2751 -0.4134 0.1858 -0.2150 -0.1913 -0.2617 -0.4142 -0.3660 -0.2957 -0.2972 0.3739 0.2032 0.1921 0.2411 0.4063 -0.2111 0.2411 -0.1739 -0.2292 -0.2158 -0.3628 -0.2759 -0.1700 -0.2142 0.2458 0.3059 -0.2957 0.2482 -0.1968 -0.2545 0.2893 0.2941 0.1858 0.3399 -0.1976 -0.4237 0.1826 -0.2838 0.1802 -0.2174 -0.2221 0.2269 -0.2095 -0.2791 -0.3621 0.2767 0.1787 0.4530 0.2174 -0.1178 -0.3146 -0.2008 0.2411 -0.3889 0.2024 0.2490 0.2759 -0.3138 0.3447 0.1794 0.3787 0.2498 -0.3146 -0.3241 -0.1589 0.2917 0.2206 0.2577 0.1391 -0.1549 0.2854 0.2846 -0.1700 0.1984 0.2206 0.1652 0.4008 0.3352 -0.2767 -0.2103 -0.1858 0.3968 -0.2087 -0.1810 -0.1889 -0.2071 -0.3012 0.4830 -0.2379 -0.2830 -0.2498 -0.3747 -0.3146 0.2806 0.3534 0.2664 -0.2269 -0.2632 -0.3668 0.2632 -0.3486 0.2245 0.2364 -0.1723 -0.2846 0.2530 0.2308 0.4055 -0.1700 0.1628 -0.2411 0.2024 -0.2372 0.2806 0.4577 0.3439 -0.2348 -0.2364 0.1739 -0.2806 -0.2348 0.3146 0.3178 -0.2806 0.1621 0.2711 -0.2696 -0.1889 0.1368 0.1494 -0.2364 -0.2458 -0.3281 -0.2182 0.2458 0.2458 -0.2885 0.3447 0.1328 -0.1755 0.1447 0.4364 -0.1455 0.2000 -0.1589 0.1739 0.1937 -0.1787 0.2055 -0.5747 0.2095 -0.3534 -0.2016 0.3320" HIT_INDICES="17 19 33 37 39 52 60 69 71 101 110" ES_PROFILE="-0.0569 0.0253 0.0032 0.0680 0.1502 0.1368 0.1668 0.1881 0.2704 0.1091 0.1304" RANK_AT_ES="71.0000" RANK_SCORE_AT_ES="0.1000"/>
  <DTG RANKED_LIST="SexDevelopmentGenesPRL_remapped.rnk" TEMPLATE="na_as_pre_ranked" GENESET="gene_sets.gmt#HP_MUSCLE_WEAKNESS" ES="0.2054" NES="1.0521" NP="0.3681" FDR="1.0000" FWER="1.0000" CHIP="ftp.broadinstitute.org://pub/gsea/annotations_versioned/Human_Gene_Symbol_with_Remapping_MSigDB.v7.5.1.chip" RND_ES="0.2439 -0.2142 -0.1058 0.1591 0.1783 0.1836 -0.1976 0.3295 0.1381 -0.3042 -0.2395 0.1871 -0.2089 -0.1451 0.1740 0.1670 0.1495 -0.1233 0.2780 0.1643 0.1451 -0.1434 0.1696 -0.1836 0.2404 -0.2045 0.1617 0.1311 0.2045 -0.1678 -0.1547 -0.2500 0.1827 0.1329 0.3024 0.1783 -0.2605 0.2386 0.2483 0.2378 0.1495 -0.1495 0.3392 0.1766 0.2587 -0.1556 0.1538 -0.1442 0.2072 -0.2788 -0.1189 -0.1434 -0.1600 -0.2692 -0.1696 0.2089 0.1661 -0.1792 -0.1302 0.1285 -0.1538 -0.1320 0.2692 0.2631 0.2351 0.2823 -0.2517 0.2115 -0.2334 0.2089 -0.2002 0.2115 0.1302 0.1521 -0.1329 -0.2605 0.1748 0.1600 0.3260 -0.2212 -0.1565 0.1941 -0.2806 0.1066 0.1932 -0.1678 -0.2710 -0.2666 -0.1503 -0.1372 0.1766 -0.1093 -0.2115 -0.3645 0.1442 -0.1547 0.1573 -0.3584 0.1635 -0.2692 -0.2177 0.1311 0.1442 -0.2474 0.1329 0.1617 -0.1591 -0.2640 0.0900 -0.1503 -0.1110 -0.2185 0.2072 -0.2334 0.3881 -0.1276 0.2063 -0.1180 0.2098 -0.2351 -0.2281 0.1608 0.2273 0.2150 0.2010 0.1766 0.1547 0.1844 0.3234 -0.1932 0.1547 -0.1635 0.1486 -0.1451 0.1941 -0.2273 0.3645 0.1171 0.1591 -0.2247 0.1626 -0.1486 0.1565 -0.1582 0.1984 -0.1705 -0.1932 -0.1530 -0.1477 0.1862 -0.2876 0.1783 -0.2054 0.0909 0.1661 0.1355 -0.1311 -0.1792 -0.2168 0.1372 0.2753 0.1748 -0.1399 -0.2308 -0.2255 0.2421 0.2107 -0.1818 0.2264 -0.1066 -0.0752 0.1635 -0.1425 -0.1941 -0.3619 0.1049 -0.2719 0.2753 -0.2850 0.2448 -0.1276 -0.1993 0.2203 0.2448 -0.2762 -0.1687 -0.1381 -0.3016 -0.1066 0.1617 -0.2544 0.2483 0.1582 -0.1643 -0.2124 0.1206 -0.2316 -0.2579 -0.1731 0.1573 0.1976 -0.2150 0.2386 0.2063 -0.1617 -0.1215 0.2535 0.1757 0.1740 -0.2168 0.1888 0.2413 -0.1119 -0.2290 0.1993 0.1530 -0.1617 0.1486 0.1958 -0.1495 0.1783 0.1591 -0.1285 0.1250 0.2019 0.2002 0.2080 -0.1241 0.1477 -0.3077 0.1871 -0.1233 0.2622 -0.1949 0.1862 -0.1757 0.1748 0.2133 0.1731 -0.1923 -0.1372 -0.2080 -0.2797 0.2657 -0.1233 0.1687 0.1993 -0.2500 -0.1486 -0.1757 -0.1976 -0.1425 -0.2876 0.1573 0.1696 0.3033 0.1809 0.2159 0.1407 -0.1670 0.1591 0.1853 0.2850 -0.1652 -0.2491 0.2185 -0.1163 0.2981 0.1879 -0.1906 -0.2640 -0.3016 -0.1163 0.1110 -0.0988 -0.1705 -0.1643 0.1783 -0.2203 0.0979 -0.2308 -0.2404 -0.2168 -0.1346 0.2168 -0.1923 0.1652 -0.1914 0.1241 -0.2544 0.2142 -0.1853 -0.3619 0.1259 0.2622 0.2421 0.2037 0.1949 0.1844 0.1801 0.1399 -0.2771 -0.1713 0.1853 -0.3007 -0.1233 -0.1740 -0.1617 -0.1425 -0.3156 0.2264 0.1853 0.1766 0.2290 -0.2474 -0.3444 0.2351 0.2579 0.1477 -0.2552 -0.2037 -0.1565 0.1442 0.1425 -0.1687 0.1066 -0.1984 0.1617 0.1792 0.1547 0.1801 0.2526 -0.2535 0.1923 -0.3287 -0.2115 -0.1285 -0.2308 -0.1643 -0.1503 0.2465 0.1643 0.2115 0.0892 -0.2552 -0.1285 0.2212 -0.3068 0.2587 -0.2063 0.1337 -0.1976 0.1643 -0.1844 -0.1661 -0.2946 0.1399 -0.2019 -0.1329 0.1538 -0.1346 -0.1801 0.1844 0.1346 0.2483 -0.1014 -0.2185 0.2421 0.1329 0.1538 0.1206 0.3112 -0.3837 0.1171 0.2701 -0.1434 0.1503 -0.2308 0.2719 -0.2719 -0.1617 -0.2220 -0.1862 -0.3523 -0.1495 0.0997 0.1757 0.2019 0.1434 0.2150 -0.1355 0.2150 0.2107 -0.1477 0.1302 -0.2544 -0.1390 -0.2893 -0.4414 0.1906 0.2045 -0.1853 -0.1302 0.3357 -0.1372 -0.1495 0.1801 -0.2509 -0.2054 0.1748 0.1809 -0.1372 0.1276 -0.2535 -0.2526 0.1573 0.1311 0.0997 0.1119 -0.1469 -0.2273 0.1713 0.1434 0.2614 0.1748 -0.1984 -0.1949 0.1731 0.2430 -0.1565 -0.1670 -0.2098 0.1608 -0.0848 -0.2142 -0.1600 -0.1914 0.2360 0.2500 0.1705 0.1600 -0.2657 -0.2526 0.1267 0.1259 0.2028 0.3156 -0.2019 0.1766 -0.1311 -0.2203 0.1434 -0.1661 -0.2080 -0.1425 0.2509 0.1967 -0.2483 -0.2963 0.1740 -0.1591 0.1337 0.1233 0.1827 -0.1809 0.1407 -0.1565 0.1302 0.1215 0.2316 0.1748 0.2255 0.1469 0.3243 -0.1337 0.2220 0.2858 -0.2797 -0.1495 0.2281 0.1731 -0.1827 0.1495 -0.1346 0.1547 0.1600 0.2203 0.2072 -0.1206 -0.1215 0.1600 0.1958 0.1713 -0.2806 0.1827 0.2098 0.2107 0.1879 0.1311 0.1914 -0.1477 0.3182 -0.2107 0.2142 0.1530 -0.1888 0.2823 -0.1783 0.1862 -0.3173 -0.1809 0.1617 -0.1486 0.2264 0.2797 -0.1364 0.0918 -0.2177 0.3252 0.1171 0.1154 -0.2736 -0.2019 -0.1774 -0.1591 0.1958 -0.1670 -0.2911 0.1530 -0.2666 -0.2448 0.2010 -0.1267 0.2483 0.1591 0.4379 0.2762 0.2998 0.2378 0.2719 0.1976 0.3374 -0.1556 -0.2762 0.2876 0.2115 0.1652 -0.1460 -0.1189 0.1626 0.2168 -0.1949 0.2771 -0.3374 0.2045 -0.2605 0.2028 -0.2649 0.1670 -0.2474 -0.1521 -0.2526 0.2701 -0.1748 0.1635 0.1792 0.2395 0.1503 0.2002 0.1469 -0.1434 0.1993 -0.1670 0.1573 0.1635 -0.1635 -0.1407 -0.1600 0.1565 -0.1495 0.1722 0.2107 -0.1906 -0.1984 -0.2430 -0.2002 -0.2544 -0.2535 -0.2675 -0.0918 -0.1276 0.1705 0.2133 -0.1259 0.1941 -0.2430 -0.2002 0.1818 -0.1512 -0.2150 0.1984 0.1853 -0.2911 -0.1434 0.1565 0.2526 -0.1486 0.1862 0.1407 -0.1565 0.1958 -0.2413 0.1434 0.1766 0.1337 0.2937 0.1066 -0.1329 0.1486 0.2675 0.1355 0.2133 0.1101 -0.1871 0.3129 0.1713 -0.2255 -0.1451 -0.1879 0.1434 -0.2797 -0.1582 0.1731 0.2220 0.1687 -0.2238 0.1836 0.2107 0.1477 -0.2124 0.2491 -0.1661 0.1678 0.1486 0.2098 -0.2535 0.1573 -0.2002 0.1311 -0.1582 0.3304 0.2421 0.1145 0.0892 0.1110 0.1538 -0.1757 0.1495 -0.1670 -0.1906 0.1573 -0.2421 -0.2719 0.1075 -0.1014 0.1687 0.2220 -0.1469 0.1573 -0.2710 -0.2308 -0.3016 0.1460 0.1906 -0.2561 0.3121 -0.2963 0.3173 -0.2177 0.2386 -0.1906 0.2710 0.1294 0.3182 0.2666 -0.1731 -0.1827 -0.2054 -0.2150 -0.2928 -0.1198 -0.2902 0.2072 0.1696 0.1145 0.1495 -0.2273 0.2133 0.2168 0.1923 -0.2902 -0.2535 -0.1495 -0.2579 0.1888 -0.1119 -0.1171 0.1617 -0.1757 0.1434 -0.0909 0.2124 -0.1888 -0.2150 -0.1215 -0.1914 -0.2806 -0.2168 -0.2334 -0.1635 -0.1862 0.1215 -0.1206 -0.1381 -0.1643 0.1399 0.4336 0.1792 0.2168 0.1600 0.3024 0.2439 -0.1503 0.2701 -0.1040 0.2115 -0.1329 0.1407 0.1573 0.2063 -0.3435 -0.1949 0.2902 0.1442 -0.1670 -0.2858 0.2552 0.1460 -0.2220 0.0962 -0.2089 0.2858 -0.1241 0.1442 0.3304 0.2264 -0.2229 -0.2395 -0.1285 0.0892 0.1731 -0.1171 0.1276 -0.1993 0.2115 0.2771 0.2037 0.2002 -0.1643 -0.1617 0.2771 -0.3077 0.1643 -0.1171 -0.2238 0.1180 -0.2719 -0.2080 0.1801 -0.2448 -0.1643 0.1766 -0.1809 -0.2430 0.1469 0.2719 0.3068 0.1110 0.1687 -0.1434 0.2194 0.1285 -0.2675 -0.1801 0.1897 -0.1967 0.2684 -0.2045 -0.2072 -0.1818 -0.1233 -0.1346 -0.1399 0.2448 -0.3287 -0.2456 -0.2640 -0.2797 0.2212 0.1591 -0.2019 0.1731 -0.2124 0.1766 0.2631 -0.2753 0.2928 0.2299 -0.1495 0.2150 0.1914 0.2474 -0.2290 -0.2316 -0.2666 0.2072 0.1565 0.2098 -0.1530 0.2605 0.1696 0.1853 0.2072 -0.2063 0.1547 0.1521 -0.1014 -0.1259 -0.3033 0.2045 0.2264 -0.1329 0.1740 -0.2535 0.3330 0.3243 -0.1862 -0.1573 -0.2343 0.1687 0.1879 0.2028 -0.2684 -0.1967 0.1355 0.1521 -0.1250 -0.2098 -0.1766 0.1879 -0.2220 0.2045 0.2360 -0.1923 -0.3147 -0.2115 0.1809 0.1460 -0.2666 -0.1233 -0.0935 -0.1023 -0.3750 -0.1136 -0.2509 0.1713 0.1722 0.2107 -0.1311 0.2579 0.1696 0.1346 -0.1722 -0.1110 0.1617 -0.1687 0.2684 -0.2596 0.1792 0.1180 0.1792 -0.2771 -0.2404 0.2072 0.3121 0.1556 0.1372 0.1879 -0.2430 0.1731 0.2727 -0.2544 -0.1757 0.1949 -0.1241 -0.1836 0.1923 -0.1206 0.1949 0.1075 -0.2570 0.2920 -0.2238 -0.3357 0.1652 -0.1023 0.2334 0.2596 0.1434 0.2360 -0.2448 0.2631 0.1914 -0.1853 -0.1259 0.1923 -0.1573 -0.2107 0.1364 0.1469 0.1372 0.1914 0.1469 0.1941 -0.2386 0.1661 0.2386 -0.1119 0.2386 -0.2107 -0.2684 0.0997 -0.2343 -0.2378 -0.1486 0.1976 0.1407 0.2500 0.1311 0.2491 0.1495 -0.2334 -0.1110 0.2535 -0.1818 -0.1355 -0.1748 0.2657 0.1827 0.1783 -0.1233 0.1696 0.2273 -0.1748 0.1451 0.2692 0.2421 0.1783 -0.1451 0.1469 -0.2404 -0.1285 -0.2299 0.2316 0.2850 -0.1757 0.3112 -0.1285 -0.1958 0.2806 0.1827 -0.1713 -0.1346 -0.2745 0.2045 -0.1049 0.1591 0.3348 0.2316 0.1311 -0.1495 -0.1600 0.1696 0.2675 0.2203 -0.3304 -0.2719 -0.2640 -0.2107 0.2990" HIT_INDICES="7 12 15 24 25 33 35 39 43 44 51 52 63 65 67 71 75 83 90 98 105 113" ES_PROFILE="-0.0219 -0.0149 0.0114 -0.0201 0.0253 0.0035 0.0393 0.0559 0.0726 0.1180 0.1058 0.1512 0.1005 0.1364 0.1722 0.1888 0.2054 0.1836 0.1713 0.1495 0.1372 0.1154" RANK_AT_ES="75.0000" RANK_SCORE_AT_ES="-0.0900"/>
  <DTG RANKED_LIST="SexDevelopmentGenesPRL_remapped.rnk" TEMPLATE="na_as_pre_ranked" GENESET="gene_sets.gmt#HP_ABNORMALLY_LAX_OR_HYPEREXTENSIBLE_SKIN" ES="0.2704" NES="1.0523" NP="0.3903" FDR="1.0000" FWER="1.0000" CHIP="ftp.broadinstitute.org://pub/gsea/annotations_versioned/Human_Gene_Symbol_with_Remapping_MSigDB.v7.5.1.chip" RND_ES="0.2854 -0.2656 -0.2332 0.3328 0.2103 0.3178 -0.1723 0.2008 -0.2680 0.2569 -0.3107 0.2403 0.2632 0.1249 -0.1850 0.3573 0.2719 -0.3834 0.2538 -0.3225 0.2893 -0.1360 -0.1447 -0.1589 0.2925 -0.2957 -0.2292 0.1739 0.1763 0.2332 -0.3130 -0.2364 -0.2696 0.1304 0.1874 0.3217 0.2696 0.1842 -0.2482 0.3494 0.2854 -0.2174 0.2933 -0.1881 -0.1700 -0.2324 -0.2443 -0.2980 -0.2933 0.2047 0.2237 0.2798 -0.2435 0.1739 -0.2957 0.2435 -0.2103 -0.3004 -0.1810 -0.2617 0.2806 0.2877 0.1913 0.3154 -0.3233 0.2372 0.3020 -0.2806 0.2854 -0.1565 0.1921 -0.1368 -0.1723 -0.4743 0.2593 0.3360 0.2893 0.1700 -0.1628 -0.1794 0.3352 0.2308 0.3739 -0.1818 0.1834 0.2348 0.2806 0.3178 0.2419 -0.1858 0.1715 -0.2000 0.2055 -0.4055 0.2111 -0.4047 0.2664 -0.2364 -0.2308 -0.2419 -0.2830 -0.3012 0.1660 0.2719 -0.2269 0.1897 0.1581 0.3660 0.2206 -0.1968 -0.2593 0.2846 -0.3178 -0.3494 0.3043 -0.2664 -0.2229 0.3763 0.1929 -0.1399 -0.3842 -0.2285 0.2791 -0.1810 0.3067 -0.2364 0.2229 -0.3099 0.2443 0.2063 0.1613 0.1771 0.3794 0.2664 -0.2530 0.1834 -0.2221 -0.3099 0.1510 0.1921 0.2530 -0.1565 0.1889 -0.2158 0.2980 -0.3391 0.2348 0.4055 0.2024 0.3534 0.2229 0.1960 -0.2316 -0.1834 -0.4791 -0.2158 -0.2656 -0.2806 -0.2332 -0.2269 -0.3099 -0.2403 0.2617 -0.1913 -0.2569 -0.2182 -0.2838 0.2111 0.1502 -0.1312 0.2711 0.2767 -0.1439 -0.2791 -0.2609 0.1581 0.1510 0.3107 0.2506 -0.2285 -0.2277 -0.6047 -0.1281 -0.1913 -0.3107 -0.3115 0.2806 0.3494 0.2743 0.2617 0.1802 0.2846 0.2704 -0.3787 -0.1415 -0.3059 0.2182 -0.2087 -0.2372 0.2411 -0.2680 -0.3668 0.2142 0.2364 -0.1984 0.3368 -0.3304 -0.2719 -0.2269 0.2506 0.3874 0.1542 -0.1312 0.2625 0.3241 0.1628 0.3012 0.2791 0.2047 0.3360 -0.2798 0.2664 0.1960 -0.1715 -0.2395 0.2372 0.2198 -0.3937 0.4008 0.2435 0.1794 -0.3304 -0.2696 0.1945 0.1486 0.2783 0.1976 0.1660 0.3004 -0.3889 0.3059 0.3589 -0.2308 0.4704 -0.1660 0.3051 0.4190 0.2838 -0.2071 0.1542 0.1668 0.1581 0.3447 -0.2308 -0.1850 0.3154 -0.2767 -0.4877 0.2308 -0.1826 -0.2443 0.2016 0.2016 0.1968 0.2348 -0.3051 -0.3012 -0.1889 0.2530 -0.1771 0.2435 0.1794 0.4435 -0.2119 -0.1684 0.2308 0.3186 0.1968 0.4150 0.3700 0.1960 -0.1636 0.2458 0.2285 -0.1636 -0.3233 -0.4000 0.3273 0.1652 -0.2324 0.2277 0.2498 -0.2087 -0.2356 -0.2632 -0.2846 -0.2269 -0.1249 0.1850 0.1534 0.2395 -0.2174 -0.2277 0.4625 0.1233 -0.2759 0.2379 0.4277 0.1929 -0.5478 0.1652 -0.1842 0.1842 0.2791 -0.2221 -0.2672 0.2885 -0.2055 0.2632 -0.2198 -0.2261 -0.2545 -0.2522 0.2458 -0.3146 -0.1320 0.2957 -0.1723 0.3265 -0.2917 -0.1802 -0.1700 -0.3051 0.2095 -0.2743 0.2237 -0.1881 0.2206 -0.2885 -0.2925 -0.3581 0.2229 0.2111 0.2767 -0.2221 0.2632 0.4134 0.3099 0.3676 0.1763 -0.1273 -0.1826 0.4672 0.2024 0.3581 0.1850 -0.1375 -0.2443 -0.3613 -0.2379 0.3526 0.3099 0.2134 0.2482 0.1557 -0.2411 0.2071 -0.3360 -0.3312 0.2593 -0.1423 0.3320 -0.1470 0.1542 -0.2419 -0.1913 -0.2791 -0.2008 0.2846 0.2095 -0.2751 -0.2443 -0.2119 0.1534 -0.3921 -0.1771 -0.1747 0.4664 0.2348 -0.3004 0.3146 -0.2142 -0.2087 0.2751 0.1723 -0.3091 -0.1945 0.2150 0.2150 -0.2000 0.2419 0.2933 0.2063 -0.2870 0.2538 0.1929 -0.1834 0.2119 0.2237 -0.1921 -0.2032 -0.3708 0.3138 0.2032 0.3312 0.2751 0.2553 0.2877 0.2704 0.2221 0.3447 -0.1913 -0.3138 -0.3534 -0.1352 -0.2672 0.1929 0.3660 0.3265 0.1968 0.1304 -0.4261 -0.2000 0.2134 -0.2024 0.2182 -0.1755 0.2411 0.1589 -0.3225 0.3225 0.1423 0.2285 0.3138 0.3059 0.3368 -0.2917 0.2103 -0.5960 -0.2364 0.1668 -0.3874 0.4095 0.3573 0.2403 0.1549 -0.2569 -0.2379 -0.1676 -0.1945 0.2443 0.2269 -0.3043 -0.1763 -0.1383 -0.3407 0.2672 -0.1470 0.3439 -0.3747 -0.2498 0.2419 -0.2237 0.2877 0.2063 0.3352 -0.1660 0.2372 -0.4356 -0.2356 0.4269 0.2277 -0.2308 0.2150 0.2964 0.3581 0.2411 0.1478 0.1913 0.5138 0.2316 0.2411 -0.2158 -0.3565 0.4095 0.1739 0.2632 -0.2664 0.3621 0.1668 -0.2435 -0.2150 0.2395 0.2285 -0.2435 -0.5059 0.2885 0.2522 0.3304 0.1968 0.3360 -0.2711 0.3051 0.2055 0.2925 0.1241 0.3407 0.2071 0.3051 0.2229 0.5138 0.1715 -0.2964 0.2506 0.2791 -0.2024 -0.3091 0.2806 -0.3621 0.3012 0.1668 -0.1660 -0.2522 -0.2885 -0.2055 -0.2237 -0.2759 -0.2324 0.2751 -0.3747 -0.2680 -0.2364 0.2285 0.3439 0.2767 -0.4095 -0.2087 0.1968 -0.1447 -0.1889 0.3154 -0.1858 0.2032 -0.3486 -0.3747 0.1557 0.2087 -0.2877 0.2372 0.2506 -0.3004 -0.2466 0.2419 0.1281 -0.3320 -0.1676 0.2806 -0.5059 0.2285 0.3676 -0.2838 0.2711 0.2047 0.2443 0.1842 -0.3289 -0.1684 0.2490 -0.2704 -0.2142 -0.2047 0.2198 -0.3787 -0.2957 -0.1810 0.2783 -0.2585 0.2221 -0.2324 0.1447 -0.2593 0.2466 -0.1684 -0.2008 -0.2198 -0.2087 -0.4095 -0.1826 -0.1842 0.3913 0.1794 -0.1644 0.2269 0.1352 -0.2150 -0.2751 -0.2395 0.3415 0.2980 0.2134 -0.2711 0.3747 -0.1423 -0.1842 -0.1676 -0.2711 0.2656 0.2308 -0.2403 0.2458 0.1984 -0.1842 -0.2783 -0.2000 0.3059 -0.1739 0.2024 -0.2372 -0.2237 -0.2870 0.1960 0.1968 -0.3059 0.2846 -0.2451 -0.2917 -0.2237 -0.3478 0.1494 -0.1921 0.1494 -0.1723 -0.2885 0.2609 0.1296 0.1921 0.2751 -0.1921 -0.2617 0.2150 -0.2696 -0.2237 0.2158 0.1597 0.2838 0.2443 0.1660 0.3059 0.3091 -0.1462 -0.1138 0.3787 -0.4277 -0.3352 0.3067 -0.1660 -0.3581 -0.2846 -0.1960 -0.2403 -0.2364 -0.4261 -0.2285 0.2885 0.3067 -0.2980 0.2087 0.2103 -0.1581 -0.3186 -0.1273 -0.2008 0.3178 0.4364 0.3091 -0.2277 -0.3028 0.1810 0.2791 0.2482 0.1889 0.2292 -0.2182 0.3265 -0.1676 -0.1391 0.2016 0.2933 -0.2032 -0.1573 -0.3763 0.3826 -0.2870 -0.4269 0.2324 0.3059 -0.4411 -0.2063 0.2466 0.2364 0.2711 0.2419 0.3091 0.1486 0.1399 -0.3281 -0.4356 0.1771 0.4617 0.2957 0.3652 -0.1763 0.1834 -0.2538 -0.2237 0.2063 0.3138 0.2719 0.2063 -0.1684 0.2759 0.2024 -0.2672 0.1470 -0.2095 0.2625 0.1304 -0.3273 0.2316 -0.1850 -0.1289 0.2277 -0.2221 0.2933 0.1502 0.2024 -0.2134 0.2142 -0.1391 -0.2277 0.2269 -0.1668 0.2047 0.2206 0.3107 0.2798 -0.3715 -0.3739 -0.2846 0.1842 -0.2925 -0.2791 0.2838 0.3304 0.3755 -0.3652 0.1462 -0.2704 -0.1810 0.2458 -0.2743 -0.2490 0.1889 -0.2530 -0.3130 -0.2617 0.2190 -0.4150 0.2324 0.2538 -0.3399 0.2506 0.2482 0.2047 -0.2261 -0.2545 0.3360 -0.4451 0.3099 -0.2798 0.3391 0.2158 0.3881 -0.2964 0.2482 -0.1960 -0.2482 -0.2158 -0.4142 0.1565 -0.1937 -0.3842 0.4395 0.2877 -0.1897 -0.2933 0.1130 0.3368 -0.1755 -0.2593 -0.3399 0.4182 0.2593 0.2198 0.2245 0.3368 -0.3375 0.3012 -0.1502 0.1660 0.2063 0.2221 0.1660 -0.1921 0.4530 0.1636 -0.1723 0.2893 -0.2047 0.2696 0.2490 -0.2704 0.2443 0.1763 0.2419 0.3455 0.2443 0.2277 -0.2443 0.1842 -0.1660 0.1771 0.2980 -0.3708 -0.3051 -0.2617 0.3542 0.2664 -0.3312 -0.3589 0.2846 0.1708 0.2103 0.2221 -0.2743 0.2530 0.2664 0.5526 0.3921 0.2008 0.3352 0.3194 -0.3241 -0.3273 -0.2071 -0.3091 -0.2047 -0.4261 -0.3502 0.3787 -0.3581 -0.2743 0.2150 0.4364 -0.2182 0.2008 0.2071 0.2142 0.3312 -0.3399 0.2364 -0.2656 -0.3573 -0.2498 0.3708 -0.2585 -0.3186 -0.2000 -0.2198 -0.1486 0.3747 0.2000 -0.2000 0.2877 -0.4751 -0.2008 0.3399 -0.2482 -0.2609 -0.1929 0.2016 0.2324 0.3328 -0.3146 0.3265 -0.1644 0.3059 0.1660 -0.2656 -0.2569 -0.3375 -0.2751 -0.2055 -0.2182 -0.2925 -0.2245 -0.2292 -0.1858 0.1700 -0.2569 -0.2743 -0.2830 -0.3494 0.2032 0.2372 0.2316 -0.2174 -0.2545 -0.1660 -0.2087 -0.2925 -0.3107 0.2617 -0.2087 0.2917 0.3913 0.4395 -0.1684 -0.2174 -0.2292 -0.2055 0.1470 0.2237 -0.3012 -0.2032 -0.1486 -0.3573 0.2443 0.2498 -0.1794 0.4348 0.3043 0.2024 -0.2182 -0.2261 0.2545 0.2198 -0.4482 0.1723 0.2664 0.2016 -0.2672 0.2767 -0.3399 -0.2885 -0.2158 0.1549 0.1739 0.4095 0.2838 -0.3850 -0.2142 0.2134 0.1502 -0.2324 -0.2625 -0.1589 -0.2364 -0.2174 -0.2379 -0.3217 -0.1415 -0.3059 -0.2972 -0.2482 -0.2941 -0.2711 0.3020 -0.3020 -0.1549 -0.1209 0.4103 0.2356 -0.2237 -0.1787 -0.3146 -0.1628 -0.1020 -0.3051 0.3146" HIT_INDICES="3 19 37 39 54 59 60 65 71 83 107" ES_PROFILE="0.0648 0.0253 -0.0316 0.0506 0.0198 0.0759 0.1668 0.2229 0.2704 0.2656 0.1565" RANK_AT_ES="71.0000" RANK_SCORE_AT_ES="0.1000"/>
  <DTG RANKED_LIST="SexDevelopmentGenesPRL_remapped.rnk" TEMPLATE="na_as_pre_ranked" GENESET="gene_sets.gmt#HP_ANOSMIA" ES="0.2560" NES="1.0526" NP="0.3735" FDR="1.0000" FWER="1.0000" CHIP="ftp.broadinstitute.org://pub/gsea/annotations_versioned/Human_Gene_Symbol_with_Remapping_MSigDB.v7.5.1.chip" RND_ES="-0.3111 0.4384 -0.1695 -0.1926 0.3445 0.1995 -0.1818 0.3499 0.2117 0.2015 -0.2587 -0.1511 0.1947 0.2056 -0.2212 0.1988 0.2001 0.2172 0.2287 0.2730 -0.1634 -0.1280 0.1947 -0.1818 -0.1906 0.2206 -0.3451 0.2771 0.1858 -0.4329 -0.3322 0.2349 -0.1409 0.2553 -0.1797 0.1824 0.3118 -0.2110 -0.1327 0.2192 -0.2110 -0.1607 0.2948 0.1865 0.2859 -0.1858 -0.3125 0.1702 0.3329 -0.3975 0.2376 -0.1770 -0.2873 -0.2730 -0.3036 0.2117 0.2703 -0.1273 -0.3138 -0.2212 -0.2859 -0.2383 -0.2587 -0.3179 0.1824 -0.1600 -0.1770 -0.3744 0.2076 0.2015 0.1600 -0.2301 -0.4187 -0.4772 -0.2029 -0.2757 0.2240 0.1933 0.3111 -0.2634 0.1811 -0.3145 0.2314 -0.2144 -0.2301 0.2206 0.2151 -0.4860 0.2226 0.1818 0.3887 0.2212 0.3002 -0.3649 0.2226 0.3649 0.1613 -0.2240 -0.1947 0.3526 -0.1722 -0.1899 -0.3118 0.1620 0.2737 0.1613 -0.2267 -0.1321 -0.2063 -0.2240 0.1457 -0.2233 -0.1532 0.2825 0.2376 -0.3860 0.2546 0.2138 0.2852 -0.1048 0.2233 -0.1205 0.2144 0.1647 0.2301 -0.2975 -0.1239 -0.2110 0.2798 0.2076 -0.2103 -0.1668 -0.2063 -0.3288 0.2090 0.3118 0.3717 -0.1824 0.2791 -0.1661 -0.2791 -0.2886 0.3703 0.2267 -0.1695 0.1586 0.3479 -0.2880 0.2328 -0.1396 -0.3819 -0.3567 -0.2886 -0.2389 -0.2587 -0.1681 0.2403 -0.5303 -0.2798 -0.2260 0.3329 -0.2321 -0.3125 -0.1974 -0.2178 0.2138 0.1661 -0.1062 -0.2015 0.2267 -0.3125 0.3594 -0.1818 0.1402 -0.3268 -0.1559 0.2226 0.2784 0.1824 -0.1879 -0.3649 -0.2001 0.3002 -0.2655 0.2165 0.1961 0.3022 -0.1770 -0.3805 0.2464 0.3649 -0.2580 -0.3206 0.2498 0.2737 0.1967 -0.2389 -0.2498 0.2151 0.3615 -0.2410 0.1695 -0.2022 -0.2056 -0.1770 0.2566 0.1402 0.2280 0.2505 0.2131 0.2852 0.1613 0.1906 -0.2934 0.3288 -0.1926 -0.2199 0.2621 -0.2206 -0.1239 0.1770 -0.3118 0.2117 -0.1858 0.1790 0.2560 -0.2287 0.3826 0.1137 0.2968 -0.2526 0.4268 -0.1409 0.1974 -0.2267 0.4214 -0.1852 0.1790 0.2383 0.3118 0.2505 -0.2287 -0.3356 0.2859 -0.3771 -0.3029 0.2587 -0.2165 0.2553 0.1307 0.3506 -0.1532 0.3499 -0.2076 -0.3860 0.2178 0.1361 -0.2764 -0.2090 0.3084 -0.3615 0.1722 -0.3649 0.1797 0.0960 -0.2294 -0.1961 0.3036 -0.2301 0.1661 -0.2403 0.1593 -0.2791 0.1375 -0.2226 -0.1382 -0.2907 -0.2845 -0.1974 -0.1702 -0.1790 0.2056 0.3036 0.3329 0.2675 -0.2001 -0.2580 -0.2968 0.1811 0.2709 -0.2233 0.3764 -0.2621 -0.3036 -0.1430 0.1675 0.3063 0.1756 0.1423 0.2403 0.2832 0.2349 -0.3172 0.1681 -0.3771 0.2886 -0.2001 -0.2321 0.2566 0.2580 -0.2614 -0.1872 -0.4064 0.2696 0.2696 0.1913 -0.4064 -0.1790 0.2022 0.3744 0.2791 0.1457 0.1205 -0.1995 -0.1647 -0.1770 -0.1824 -0.2825 0.2478 0.2941 -0.2655 0.1321 0.2580 0.2280 -0.3036 -0.2294 0.2063 -0.2464 0.1661 -0.3145 -0.1600 0.2178 -0.1368 0.2138 -0.1164 -0.1954 0.2178 -0.2566 0.2090 0.1790 0.2825 0.1722 0.2076 -0.3186 0.1559 0.2764 -0.1858 0.2587 0.1947 -0.1593 -0.2995 -0.2110 -0.2961 -0.3710 0.1988 -0.1334 0.1552 0.2314 0.3329 -0.1287 0.1375 -0.2675 -0.2212 -0.1770 0.2022 -0.1504 0.1784 -0.2042 0.3172 -0.2314 0.2818 0.3091 0.3594 0.2859 -0.2532 -0.3022 -0.2852 0.2144 -0.1790 0.3533 0.2056 0.2015 -0.2532 0.2287 -0.1613 -0.2437 0.2403 0.3002 -0.2743 0.2212 0.2914 -0.3063 -0.2144 0.2798 -0.2001 0.3145 0.2886 0.2138 -0.2165 -0.2832 0.2376 -0.2873 0.2491 -0.3084 -0.3533 -0.2206 0.2403 -0.2437 -0.1545 0.1641 -0.3091 0.2321 0.4003 0.3744 -0.1327 -0.1382 -0.1695 -0.4064 -0.2825 0.1532 0.2294 0.3057 -0.2328 -0.1756 -0.2437 0.3029 -0.1872 -0.1525 0.3145 -0.2566 0.2641 0.1995 0.2144 0.1995 -0.2532 -0.4037 0.2668 0.1593 -0.1355 0.3506 0.1913 0.3084 0.2526 -0.4452 -0.1770 -0.2614 -0.2737 0.2491 -0.1600 -0.1933 0.3022 0.2703 -0.1436 0.1048 0.2464 0.2641 -0.2056 -0.2417 -0.2103 -0.2709 -0.3111 -0.3417 0.3472 0.2464 -0.3560 0.1824 0.1613 -0.2730 -0.1899 0.2083 0.2063 -0.1661 -0.2941 0.2403 -0.4030 0.2383 0.1811 0.1321 -0.3036 -0.2178 0.3002 -0.2696 0.1307 -0.3941 -0.2668 0.2349 0.2526 0.1423 -0.2260 0.1457 -0.1498 0.1770 -0.2961 0.2328 -0.3472 -0.2464 -0.2349 -0.2376 0.3553 0.2240 0.1668 0.2668 0.2287 -0.1634 0.3438 0.2110 -0.2035 0.2410 -0.3138 0.1545 -0.2212 -0.2029 -0.2648 -0.2614 0.2641 0.2437 -0.2076 0.0960 -0.2389 0.2471 0.3390 -0.1430 0.2389 -0.2491 0.2594 -0.2975 0.2151 0.1736 0.1259 -0.1688 0.1600 -0.2199 0.2771 -0.1668 -0.2784 0.4010 -0.2342 -0.3233 0.3084 0.2389 -0.3683 0.1368 0.3295 -0.1899 0.1675 0.2614 -0.2444 0.1797 0.1899 0.2369 0.2491 0.2437 -0.1375 -0.3833 0.2696 -0.2308 0.3356 -0.2206 -0.2546 0.1824 0.1688 -0.3417 0.3941 0.2383 0.1620 -0.2730 -0.2383 0.2444 0.1586 0.2975 0.3002 0.1961 0.4118 -0.2144 0.3213 0.1947 0.2117 -0.3771 0.2349 -0.2267 0.2076 0.2178 -0.1668 -0.1314 -0.1879 -0.2886 0.1702 -0.2886 0.3805 -0.3029 0.1947 -0.2294 0.4561 -0.3506 0.2437 -0.1484 0.1879 0.1865 -0.3329 -0.2519 0.4418 -0.1525 0.1940 0.1525 -0.2682 -0.3376 -0.2730 -0.1995 -0.2015 -0.2151 0.1838 0.3138 0.3914 -0.2546 0.2294 -0.2035 0.1770 0.2103 0.1688 0.3295 0.3261 0.1906 -0.3887 0.2301 0.2056 0.1593 0.3887 0.4452 0.2253 0.2553 -0.1572 -0.2410 0.1273 0.2873 0.2560 -0.1266 0.2859 0.2798 0.2798 0.3438 -0.1613 0.1811 -0.1995 -0.3295 -0.2607 0.3084 0.2961 -0.1886 0.4683 0.1886 0.4391 -0.2934 0.3438 0.3206 -0.2144 0.2948 -0.2553 -0.3240 0.1933 -0.2519 -0.3288 0.2226 -0.2975 0.1280 0.3063 0.2355 -0.2383 -0.3410 -0.3703 0.2117 0.3594 0.1545 0.3826 0.4956 -0.1974 0.2886 0.2845 0.1940 0.2049 0.4030 -0.1150 0.3656 0.2349 -0.1845 0.4268 0.1525 -0.1538 -0.2907 -0.2076 -0.1287 -0.2478 0.2859 -0.3948 0.2798 0.1749 0.2015 -0.1538 0.2267 0.3172 0.2655 0.2321 0.2029 -0.1641 0.2818 -0.3084 -0.3526 -0.1552 0.1361 0.1777 0.2607 -0.3349 -0.1620 0.1886 -0.2063 -0.3029 0.2178 0.1899 0.2607 -0.1647 0.3771 0.2519 -0.2764 0.1695 -0.2233 0.2376 0.1756 0.2314 -0.2083 0.4677 -0.1341 0.1681 -0.1790 0.4391 -0.2001 -0.2730 -0.2526 -0.3744 -0.2355 -0.4003 -0.3860 0.2144 -0.1416 0.2001 0.2131 0.1681 -0.2212 0.2314 -0.1511 0.3240 0.2709 0.2029 0.2206 0.3111 -0.2614 -0.2914 -0.1954 -0.4030 0.2301 -0.2369 -0.3213 -0.2920 -0.3560 -0.1525 0.2410 -0.4391 -0.3268 0.1899 0.1484 0.1797 0.3404 -0.2090 0.1402 -0.3213 -0.2192 -0.2328 0.1845 0.1280 -0.3050 0.3002 0.1872 -0.3826 -0.2757 0.2457 0.1620 -0.2417 0.2029 0.1668 -0.2621 -0.2206 0.3091 0.1205 -0.1641 0.3029 0.1756 0.1756 0.1926 -0.3526 0.2464 -0.1886 -0.1695 -0.2172 -0.3172 -0.1409 -0.3022 -0.2587 -0.2199 0.2594 -0.2165 0.2682 -0.3063 -0.3213 0.1484 -0.2403 0.2165 -0.1239 0.1464 -0.2526 0.3063 -0.1797 -0.2743 -0.1852 0.3111 -0.1702 -0.2117 -0.3172 -0.2791 0.3329 0.2178 0.3111 -0.1845 -0.3499 0.2526 0.2648 0.2267 0.2614 -0.1681 0.2491 0.3376 -0.1763 0.2253 0.1845 -0.3383 0.2696 0.2314 -0.2328 0.2505 0.2328 -0.2641 0.1886 -0.1572 -0.3240 -0.2355 -0.3118 0.2641 -0.1933 0.3560 0.1722 -0.2968 -0.3390 -0.1940 -0.2553 0.2553 -0.3322 -0.2621 -0.2349 0.2124 -0.3199 0.2029 -0.2369 0.2464 -0.2791 -0.2580 -0.2703 0.4595 -0.2410 -0.1219 0.1899 0.2124 0.2526 -0.1681 -0.3288 -0.2314 -0.3676 -0.2594 0.2076 -0.1872 -0.1178 -0.2737 -0.1926 0.1402 0.2594 -0.2737 0.1756 0.2063 -0.2342 -0.2471 -0.2410 -0.2818 -0.1824 0.3826 0.2757 0.2641 -0.1511 -0.3656 0.2546 -0.1396 0.1974 -0.3329 0.2580 0.2614 -0.2049 0.2117 -0.1620 -0.2975 -0.1702 0.2784 0.2920 -0.2798 -0.3063 0.2907 0.1818 -0.2090 -0.2410 -0.1886 0.2083 -0.1688 0.1797 -0.1470 0.2444 -0.1790 0.2103 0.2873 -0.1470 -0.1770 -0.1688 0.3771 0.2519 0.3894 0.1681 0.2403 -0.2349 0.1450 -0.2328 -0.3526 0.2641 0.1375 0.1484 0.2948 -0.2444 -0.2233 0.3009 0.3710 -0.2233 0.3199 -0.2471 -0.1634 0.2417 -0.1940 0.1552 0.2410 0.2975 0.3206 0.1879 0.1824 -0.1620 0.2138 0.1191 0.2355 0.2035 0.2771 0.2056 -0.2594 -0.1681 0.1641 -0.2886 0.2675 -0.1899 0.1545 0.2444 0.2491 -0.3410 0.1450 0.1253 -0.2349 -0.3383 -0.1722 0.2852 -0.2090 -0.2491 -0.2001" HIT_INDICES="7 12 23 24 37 51 55 59 60 67 90 98 105" ES_PROFILE="0.0150 0.0565 0.0449 0.1219 0.0926 0.0545 0.1048 0.1552 0.2321 0.2560 0.1382 0.1532 0.1770" RANK_AT_ES="67.0000" RANK_SCORE_AT_ES="0.3100"/>
  <DTG RANKED_LIST="SexDevelopmentGenesPRL_remapped.rnk" TEMPLATE="na_as_pre_ranked" GENESET="gene_sets.gmt#HP_ABNORMAL_HEART_VALVE_MORPHOLOGY" ES="0.2132" NES="1.0536" NP="0.3691" FDR="1.0000" FWER="1.0000" CHIP="ftp.broadinstitute.org://pub/gsea/annotations_versioned/Human_Gene_Symbol_with_Remapping_MSigDB.v7.5.1.chip" RND_ES="-0.2642 0.2264 -0.2500 0.1509 0.2009 0.1387 -0.3642 0.2708 0.1491 -0.1349 -0.3094 -0.2736 -0.1377 -0.2519 -0.4038 -0.2585 -0.2094 0.2179 0.3066 -0.2245 0.1698 -0.2387 0.2217 -0.1623 -0.1047 -0.1774 -0.1057 0.1830 -0.1340 -0.2519 0.1434 0.1453 -0.2377 0.1858 0.1462 0.1142 -0.2396 0.2764 -0.1698 0.1358 -0.1830 -0.2991 -0.1208 0.1594 -0.1679 0.1774 -0.1462 0.1396 -0.1245 0.2585 -0.1745 -0.1623 -0.2736 -0.1896 0.1660 0.1962 -0.2000 -0.1764 -0.1792 0.1708 0.2132 -0.2019 -0.2255 0.3198 0.2547 0.2783 0.1840 0.2925 -0.2038 0.1613 0.2160 0.1783 -0.1736 -0.2179 0.1236 -0.1028 0.2170 0.1613 0.2377 0.4038 -0.1972 0.1462 0.1396 -0.1764 -0.1830 0.1566 -0.1538 0.1509 0.2047 0.3283 0.2594 0.1792 0.1491 -0.1849 0.2236 -0.1283 0.2528 0.1434 0.1915 0.1613 -0.1868 -0.1151 0.2321 0.1217 -0.2575 -0.2255 -0.1415 0.1302 0.1689 0.1792 -0.1679 0.1113 0.1396 -0.1575 -0.2415 -0.2226 -0.2142 -0.2660 0.1264 -0.2274 -0.2142 0.1142 0.2519 0.2019 -0.1915 -0.1321 -0.1991 0.2321 0.2132 0.1349 -0.1877 -0.1226 -0.2462 0.2321 0.2113 -0.1019 0.2085 0.3330 0.1604 0.1792 0.1736 0.1151 -0.1896 -0.1679 0.2245 0.3868 -0.1679 -0.2123 0.3217 -0.3349 0.2858 -0.1868 0.1660 -0.1868 0.2085 0.1236 -0.2745 0.1575 -0.3047 -0.2726 -0.1660 -0.1604 0.1896 -0.1670 -0.1594 -0.1802 0.1991 0.2528 0.2396 -0.1708 -0.1858 -0.1472 -0.1425 0.3255 -0.1462 0.2245 -0.1717 -0.1613 0.1830 -0.1538 0.1736 0.1858 0.1792 -0.2085 0.0896 0.2943 -0.1453 -0.1406 -0.1274 -0.1491 -0.1519 -0.2509 -0.2274 -0.1887 -0.1274 -0.1623 0.1925 0.2585 0.1368 -0.1972 -0.2245 -0.2377 -0.1519 0.2774 -0.1113 0.2849 0.1009 0.1594 -0.2632 0.3245 -0.1481 -0.2792 -0.1368 -0.1642 0.2736 -0.2368 -0.1811 0.2396 -0.1179 0.1198 -0.2689 -0.2189 -0.4226 0.2651 -0.3075 -0.1972 0.3349 -0.2462 0.1915 -0.1236 0.3047 -0.1830 0.1887 0.1142 0.1896 -0.1377 -0.1585 0.2142 0.1283 0.1651 0.2858 -0.2962 0.2623 0.1745 -0.2557 -0.1670 -0.1160 -0.2642 0.2123 0.1264 0.1585 -0.1792 -0.1821 0.1887 -0.2142 -0.2113 -0.1764 0.1585 -0.2019 0.1651 -0.1670 -0.2764 0.2415 -0.2142 -0.1868 0.2047 0.1925 -0.1472 0.2226 -0.1783 -0.1830 -0.2160 -0.3528 0.1745 0.2245 0.2047 -0.1613 -0.1991 -0.1151 -0.1415 0.2123 0.1519 -0.1660 -0.2330 0.2340 -0.1858 -0.1755 0.1906 -0.2415 -0.1811 -0.2047 0.1075 -0.1377 -0.2613 0.2557 -0.1528 0.2519 0.1415 -0.1557 0.1802 0.2528 0.3396 -0.1613 0.2302 -0.2358 -0.1783 0.2528 -0.1830 0.2255 -0.3877 0.1604 0.1368 -0.1745 -0.1151 0.1745 0.1557 -0.2170 0.1208 -0.1528 0.1208 -0.1075 -0.1453 0.1953 0.1764 -0.1840 -0.2113 0.2151 -0.3028 -0.1453 -0.2170 0.2179 0.1717 0.1538 0.1509 -0.1443 0.2302 0.1557 0.1179 0.1500 0.2443 0.1991 -0.2113 0.1679 -0.3708 -0.3208 0.1000 0.1509 -0.1934 -0.2245 -0.2217 -0.2821 0.2792 -0.1179 -0.1726 -0.1783 0.1651 0.1642 0.2557 0.2132 0.1368 0.1481 0.2066 0.1425 -0.1170 -0.2557 0.2113 0.2868 -0.1491 0.1670 -0.1642 -0.1943 -0.2604 -0.1679 -0.1755 -0.1236 0.2840 -0.1632 -0.1264 -0.1160 -0.1811 -0.1528 -0.1208 -0.3783 -0.1481 -0.3000 -0.1585 -0.2887 0.1340 0.1406 -0.2189 -0.2462 -0.1651 -0.1594 -0.1472 -0.1387 -0.1245 -0.1066 0.2255 0.2236 -0.3104 -0.2151 -0.1415 0.1660 0.1887 0.1292 -0.1274 -0.1198 -0.1925 -0.2764 0.2377 -0.1632 -0.2075 -0.1434 -0.1481 -0.2745 0.1868 0.1943 -0.1840 -0.4009 -0.1755 -0.2123 0.1679 0.1858 -0.3226 -0.1170 0.2208 0.1623 -0.1491 0.1509 0.2000 0.1500 0.2557 -0.1708 0.2009 0.3142 0.1453 0.2179 0.3198 -0.2066 -0.1642 0.1915 -0.2057 -0.1472 -0.3245 -0.1689 -0.3887 -0.1283 0.2764 -0.1670 -0.1547 -0.2075 0.1868 -0.1368 0.1425 0.2274 -0.1528 -0.1368 0.1462 -0.1528 0.3340 0.1698 -0.1500 0.2057 0.3491 0.1330 0.2585 0.0868 0.1292 0.2462 -0.1896 0.1962 0.1953 -0.2208 0.3283 -0.2085 0.2236 0.2028 -0.2538 -0.2028 0.1264 0.1670 -0.2698 -0.2406 0.1443 0.1925 0.1604 -0.1774 -0.1698 0.1934 0.2462 -0.2349 -0.1774 0.2651 -0.2509 0.2858 0.2075 0.1274 -0.2113 0.1736 0.1094 0.2057 0.2443 -0.1585 -0.1651 -0.3208 -0.2462 -0.2132 0.2425 -0.2142 -0.2057 -0.2349 -0.2236 0.1519 0.2047 0.1396 0.2755 0.1774 0.2132 -0.1594 0.1651 0.2802 0.2160 -0.1208 -0.1868 -0.1509 0.3104 0.1858 -0.2840 -0.2274 0.2340 0.1028 -0.1528 0.1642 0.2481 -0.2245 0.1453 -0.1604 -0.1774 -0.2575 -0.1123 -0.2604 0.2113 0.2142 -0.1226 -0.2179 -0.2934 -0.1179 0.1443 0.1566 -0.2217 0.3292 0.1519 0.3632 0.1066 -0.3377 0.1981 -0.2632 0.2425 0.1632 -0.1679 0.1811 0.1906 0.1991 0.2368 -0.1736 -0.1868 0.2226 0.1868 -0.1764 -0.2264 -0.1764 0.2509 -0.1736 0.1047 0.1613 -0.3321 0.1868 -0.2840 0.1811 0.2708 -0.1462 0.2425 0.1613 -0.2208 -0.3255 -0.2557 -0.2462 0.4000 -0.1830 0.2406 0.2047 0.1925 0.1717 -0.1934 0.2132 -0.1349 0.1689 -0.1953 -0.2028 -0.2689 0.2104 0.1623 0.1160 0.1613 0.1434 -0.1698 0.1670 -0.1887 -0.2575 0.1396 0.1642 0.1925 -0.1538 0.3075 -0.1245 0.1396 -0.1745 0.2981 -0.1075 -0.2443 0.2991 0.1283 0.1519 0.2208 0.1585 -0.1226 0.1623 0.1236 -0.1462 0.1179 0.1170 0.2179 0.2509 -0.3528 0.1642 0.2830 0.2274 0.1330 0.1736 0.2821 -0.1396 0.1547 -0.3226 -0.3925 0.2528 -0.1453 0.1302 -0.2415 -0.2915 -0.1868 0.2774 0.2075 -0.2057 0.2066 -0.1745 0.1349 -0.3660 0.2075 -0.2962 0.1368 0.1821 -0.2896 0.1255 0.1057 -0.1396 0.2509 -0.1425 0.1642 0.1491 0.1689 0.1792 -0.1387 0.1858 0.2792 -0.2387 -0.2321 0.1264 0.1925 -0.1330 0.1660 -0.1160 0.1651 -0.0849 0.2264 -0.2528 -0.3123 -0.2151 0.2292 0.1538 0.1113 0.1358 -0.1594 -0.1585 0.1660 -0.1585 -0.3670 0.2896 -0.2132 -0.2075 -0.2858 0.1840 -0.2528 0.1179 -0.1481 0.1830 -0.2651 0.0821 0.1811 -0.3170 -0.2868 -0.1792 0.2208 0.2943 -0.2283 -0.2425 0.2962 -0.1462 -0.2632 -0.1472 -0.1821 0.3792 0.2575 -0.1160 0.3434 -0.2434 -0.1217 -0.2255 0.1774 -0.2179 0.2245 0.1481 0.3066 0.1368 0.2462 -0.1358 0.1849 -0.1953 0.1047 0.1472 -0.2104 -0.2462 -0.2311 -0.2736 -0.1604 -0.1830 -0.2057 -0.1736 0.2538 -0.1406 -0.2047 -0.1632 -0.1425 0.1802 0.1717 0.1953 0.2500 -0.2943 0.2000 -0.2311 -0.1642 -0.1519 0.1830 -0.2047 -0.2104 0.1594 -0.1462 -0.2651 0.1613 -0.1519 -0.1491 0.1330 -0.1670 0.2311 -0.2528 -0.1896 -0.1179 -0.4047 -0.1274 0.2443 0.2094 0.2236 0.1170 -0.1575 0.2302 -0.2830 -0.1991 -0.3057 -0.1330 0.1943 0.3113 -0.1528 0.1896 0.4264 -0.1387 -0.1953 0.2274 0.2481 -0.3113 -0.2151 -0.1623 0.1491 0.1330 -0.2462 0.1585 0.2953 -0.2698 0.2726 0.1868 0.1425 -0.1547 0.2330 0.1981 -0.1792 -0.1085 -0.1170 0.3453 -0.2358 -0.1368 -0.2368 0.1726 0.2764 0.3377 0.1538 -0.1764 -0.1858 -0.2708 -0.2953 0.1632 -0.2057 -0.2208 0.2755 -0.2142 -0.2651 -0.1670 0.2972 -0.3566 -0.1387 -0.2151 0.1302 -0.1472 0.1189 -0.2142 -0.2708 -0.1236 -0.2179 -0.1538 -0.2217 -0.1915 -0.1575 0.2057 -0.2264 0.1991 -0.1604 -0.1651 0.1981 -0.2113 0.1764 -0.2481 -0.2660 -0.2340 -0.1962 -0.2415 0.2009 -0.2047 -0.1481 -0.1887 0.3396 0.2075 -0.1632 -0.1236 0.2962 -0.2774 0.1368 0.1726 0.2142 -0.2142 0.2613 0.1981 0.3764 0.3028 -0.2717 0.1717 0.1858 -0.2075 0.2519 -0.3226 0.1642 -0.2462 0.1717 -0.1943 -0.2358 0.1547 -0.1783 -0.1670 -0.2396 0.1868 0.1368 -0.2462 0.1906 0.1151 0.2217 0.3047 -0.2481 -0.2009 0.1925 0.3604 -0.1689 -0.1708 -0.1792 0.2736 0.2594 -0.3377 0.2462 0.2123 0.2481 -0.1745 0.2377 -0.1840 -0.1198 0.1132 -0.1123 0.2462 0.2443 -0.1066 0.2358 0.1217 -0.1283 -0.1292 0.3000 0.1604 -0.1925 -0.3726 -0.2217 -0.1557 -0.2377 0.3066 0.1142 0.2764 -0.2972 -0.1887 0.1679 0.1991 0.2217 0.2000 -0.2632 0.2387 -0.2802 -0.1774 -0.1302 -0.1792 0.3689 0.2745 0.1236 0.1453 0.2849 0.1670 -0.2283 -0.2406 -0.2170 0.2085 0.1802 0.2113 0.1264 0.1613 -0.1623 -0.2566 -0.3764 -0.2538 0.1632 0.0953 -0.1340 -0.1566 -0.1651 0.2613 0.2198 -0.1925 0.2764 -0.2189 0.1104 -0.1179 0.3094 0.2236 -0.1245 0.1906 -0.1274 -0.4415 -0.1943 0.1858 0.2000 -0.2349 0.2330 0.2915 -0.1755 -0.2302 0.3632 -0.1519 0.1245 0.1802 -0.3925 -0.2538" HIT_INDICES="3 5 15 20 25 27 33 39 40 48 50 52 86 90 91 95 105 106 118 119" ES_PROFILE="0.0217 0.0623 0.0274 0.0396 0.0519 0.0925 0.0953 0.0981 0.1481 0.1321 0.1726 0.2132 -0.0481 -0.0264 0.0236 0.0453 0.0104 0.0604 0.0066 0.0566" RANK_AT_ES="52.0000" RANK_SCORE_AT_ES="1.5600"/>
  <DTG RANKED_LIST="SexDevelopmentGenesPRL_remapped.rnk" TEMPLATE="na_as_pre_ranked" GENESET="gene_sets.gmt#GOBP_REGULATION_OF_REPRODUCTIVE_PROCESS" ES="0.2828" NES="1.0607" NP="0.3557" FDR="1.0000" FWER="1.0000" CHIP="ftp.broadinstitute.org://pub/gsea/annotations_versioned/Human_Gene_Symbol_with_Remapping_MSigDB.v7.5.1.chip" RND_ES="-0.3207 0.2638 0.2741 0.2293 0.2966 0.3586 0.2397 -0.3207 -0.2948 0.1707 -0.3414 -0.2621 -0.2500 -0.4414 -0.3362 0.3845 0.3276 -0.2172 0.2448 -0.3397 0.1845 0.2534 -0.1810 -0.1379 -0.1845 0.3345 -0.2793 -0.1448 -0.1621 -0.2879 -0.1931 0.2466 -0.1552 0.1966 -0.2552 0.2448 0.2879 0.3828 0.2328 -0.2586 -0.3845 -0.3845 -0.1914 -0.2845 -0.1931 -0.2017 0.2776 -0.1948 0.2776 -0.1500 0.1586 -0.2672 0.2552 -0.2259 -0.2759 0.1828 0.2517 0.2500 0.4310 -0.3000 -0.3000 0.3172 0.2224 -0.3793 -0.1983 -0.1638 -0.2741 -0.3672 0.2948 0.2328 -0.3276 0.2241 -0.3966 0.4069 0.3000 0.2724 -0.2138 -0.2724 -0.2328 -0.1414 0.2672 -0.3241 -0.4086 0.1983 0.1724 0.3086 -0.2586 -0.2483 0.3034 -0.4086 0.3190 -0.3362 -0.1552 0.2241 0.3086 -0.4069 -0.2172 -0.2672 -0.3121 0.2034 -0.3707 0.2621 0.2655 0.2052 0.3448 0.3172 0.2362 -0.1293 -0.3793 -0.2707 -0.2741 0.2931 0.4552 0.2138 0.1741 0.2759 -0.1707 0.1569 0.2914 0.2138 -0.2138 0.1810 -0.2052 -0.1310 0.2052 -0.1845 -0.2362 0.5069 -0.2276 0.3862 -0.2552 0.1276 0.2500 0.3259 0.2845 0.3172 0.2293 -0.3276 0.2707 0.2810 0.2310 -0.1948 0.1983 -0.3793 -0.2138 0.2328 -0.3810 -0.3310 0.2431 0.1293 -0.1931 -0.2241 -0.1828 -0.3207 -0.2845 -0.1983 -0.2552 -0.2431 0.3017 0.1103 0.2638 0.1914 -0.2362 0.2034 -0.3190 -0.2914 -0.3655 -0.1707 -0.2845 -0.1207 0.2845 0.1638 0.2690 -0.2793 0.3328 -0.2155 0.3310 0.5724 0.4052 -0.1879 0.2966 -0.3310 -0.2483 -0.1103 0.2879 -0.3276 0.3534 0.4362 -0.1793 -0.1948 0.2759 0.4069 0.1862 -0.2448 -0.3276 -0.1931 0.2431 -0.1690 -0.1741 -0.1845 0.2741 -0.2034 0.2500 0.2328 -0.1828 -0.3017 -0.2690 -0.1983 -0.2379 0.4483 -0.3603 0.3793 -0.2224 0.1397 -0.1897 -0.1621 -0.5138 0.1983 -0.3310 0.3638 0.1966 -0.5293 0.2379 0.3466 -0.2466 0.1776 -0.2621 0.1517 -0.1414 0.2569 -0.2172 -0.2466 -0.1983 -0.2138 -0.2931 -0.4793 -0.2052 0.2707 0.4121 0.2138 0.2224 0.2103 0.2190 -0.2259 0.2138 -0.3983 -0.4224 -0.2138 0.2345 -0.2793 0.1569 -0.3017 0.2345 -0.1741 -0.3069 0.2931 -0.2569 0.1655 0.2069 -0.2207 -0.3534 -0.2328 -0.4793 -0.2534 -0.1862 -0.2621 -0.2086 -0.2259 0.4517 -0.3034 -0.3690 0.2069 0.4397 -0.2000 0.2310 -0.2172 -0.3276 -0.3655 0.3776 -0.2069 0.3741 0.2310 -0.5034 0.4310 -0.2017 -0.4828 0.1966 0.3431 -0.2190 0.1310 0.2207 -0.2190 -0.1914 -0.2948 0.3259 0.2224 -0.2034 0.1483 -0.2069 0.1810 -0.2155 0.3328 -0.2293 0.3431 -0.3310 -0.1621 0.3172 0.1914 -0.4034 0.3017 0.5276 0.3552 -0.2190 0.2724 0.2362 0.1897 -0.2845 0.3224 -0.1621 -0.1793 -0.3603 0.2345 -0.1897 0.3052 -0.1328 -0.3138 0.2500 0.2776 -0.2069 0.3483 0.1500 0.2586 -0.3345 0.2310 -0.2897 0.3793 -0.3017 0.2259 0.2328 -0.1379 0.2103 0.1397 -0.3759 0.2190 0.1983 0.1466 0.2276 0.4034 0.2828 -0.1345 -0.2207 0.2414 -0.3879 0.2379 -0.3017 -0.3017 0.2948 -0.2138 0.4517 0.2155 0.1897 0.2603 -0.2034 0.1690 -0.1379 0.2638 0.2810 0.2276 -0.1672 0.2397 0.1741 -0.2483 0.4379 -0.3121 -0.2379 -0.2690 -0.2621 0.2879 0.2810 -0.2190 0.5034 -0.3155 -0.2276 0.3103 -0.2362 -0.2603 -0.3397 0.2638 -0.3017 0.2914 -0.3000 0.5362 0.4414 -0.1500 -0.3500 -0.3534 -0.4069 0.1552 0.1793 0.3397 -0.3000 0.3552 -0.2845 0.1655 0.2483 -0.3569 -0.1931 -0.2362 0.3569 -0.3966 -0.2310 -0.1879 0.4138 0.3052 0.1414 -0.3293 -0.1397 -0.1776 -0.4603 0.2914 0.1586 -0.2466 -0.2621 0.2362 0.2397 -0.3121 0.5500 -0.2017 -0.4379 0.1966 0.2448 -0.1914 0.2879 0.1655 0.2397 -0.4414 0.2845 0.2534 0.3931 0.2310 -0.2586 -0.3672 -0.1621 -0.3724 0.3362 -0.4259 0.3172 -0.2276 -0.2086 -0.3690 0.3724 0.5586 0.1483 0.2310 0.3362 -0.2397 -0.3500 0.2845 0.1638 0.1741 -0.3621 -0.2707 0.1931 -0.2759 0.2190 -0.2638 -0.1879 -0.2931 -0.3069 -0.1569 0.3517 -0.3448 0.2086 0.1897 0.2345 -0.2931 0.2276 0.2448 0.2052 -0.2069 0.2534 0.4379 -0.2362 0.1879 -0.2448 -0.3276 -0.1879 0.2052 -0.1897 0.2121 -0.2638 -0.2759 -0.2345 0.2241 0.2103 -0.1845 -0.1569 -0.3931 0.1828 0.2500 0.2172 -0.2241 -0.2534 -0.1879 -0.4103 0.1483 -0.2483 -0.1638 0.1741 -0.1810 0.2638 0.3172 0.1897 -0.2759 -0.2414 0.1655 -0.1793 -0.1448 0.1724 0.3345 -0.3207 0.2914 0.3724 -0.2931 0.2397 0.3034 0.2931 0.3534 -0.2966 -0.2190 0.1552 0.2828 0.1190 0.1621 -0.2534 -0.2517 -0.2500 -0.3897 0.1845 -0.1810 -0.2500 0.1793 -0.2241 0.2966 0.2121 0.2017 -0.3466 0.4621 -0.1810 -0.2414 0.3414 0.1707 0.3948 0.3362 -0.2138 0.4293 -0.3017 0.2621 -0.2241 0.1931 -0.2759 0.3828 0.1793 -0.2638 -0.4328 -0.2224 0.2293 0.5414 0.3379 -0.1621 -0.1931 -0.1741 0.2569 0.2448 -0.2724 -0.2121 -0.3172 0.2362 0.1793 -0.2276 -0.3362 0.3362 0.3000 -0.2241 0.1759 0.2810 0.2379 0.2172 0.1759 0.1517 0.2845 0.3293 -0.1552 -0.2724 -0.2034 0.2466 -0.3172 0.2052 0.3793 -0.2052 0.2431 -0.5103 -0.1966 0.2155 -0.2224 0.1931 0.1793 -0.1121 -0.2552 0.2155 -0.1276 0.2569 0.3397 -0.2017 0.2966 0.4741 -0.2121 0.3276 -0.3690 -0.2000 -0.1983 -0.3224 0.1793 0.2552 -0.1603 -0.3052 0.1672 0.2190 -0.3034 -0.1276 0.1810 -0.3103 0.2500 -0.2828 -0.2672 -0.3328 0.3293 0.2621 0.2431 -0.2828 -0.2707 0.2259 0.3707 0.2190 -0.3397 -0.2224 -0.2552 0.2517 0.1569 0.2845 -0.1845 0.1948 0.2793 0.2966 -0.1293 0.4828 -0.2534 0.2672 -0.3293 0.2707 0.2241 0.1759 -0.2931 0.2155 -0.3552 0.2793 -0.4810 -0.5414 -0.2017 0.2431 -0.2810 -0.3724 -0.1552 -0.2690 0.1845 0.2793 0.1810 -0.1897 0.2828 -0.3328 -0.4276 -0.2397 0.3879 0.2259 -0.2379 -0.2672 0.3672 0.2241 -0.2690 0.3276 0.3276 -0.4069 -0.3362 0.2879 -0.3638 0.3034 0.3741 -0.1897 -0.1845 0.2069 -0.2362 0.1897 -0.2017 -0.2310 -0.2603 -0.4276 0.4293 -0.2500 0.1534 -0.2397 0.2724 0.3638 -0.1621 -0.1741 -0.2534 -0.3483 -0.2034 0.3586 0.2931 0.4155 -0.3431 0.3207 0.3276 0.2569 -0.1621 0.4138 0.1103 0.1621 0.2517 -0.1759 0.2241 0.1241 0.2259 0.2241 -0.2621 -0.2155 0.2138 0.3397 0.2655 -0.3690 0.1966 0.2293 0.2276 -0.3155 -0.2483 0.2397 0.2621 0.2534 -0.2534 -0.2448 0.2379 -0.1914 0.2034 0.2914 -0.2241 -0.2845 -0.3362 0.2052 0.2155 -0.2793 0.2017 0.2190 -0.1552 -0.2069 0.3310 0.2414 -0.2241 -0.2431 0.2741 0.2534 -0.2862 -0.2776 -0.2707 -0.2431 0.2534 -0.1552 -0.3310 -0.1879 -0.3328 0.2310 -0.2966 -0.2224 -0.4638 0.2172 -0.2810 0.1862 -0.4983 0.3448 0.2483 0.2000 -0.2828 0.2259 -0.3259 0.2448 -0.1552 0.4241 -0.2034 0.4034 -0.2914 0.2017 0.1603 0.2500 0.3241 0.2862 -0.2276 -0.1569 -0.1810 -0.3155 0.1569 -0.2810 0.1845 -0.2052 -0.2483 -0.2138 0.2017 0.1897 -0.3983 0.1655 -0.2621 -0.3362 -0.2759 0.2138 0.3224 0.3017 -0.1345 -0.2431 -0.2086 0.2310 -0.3172 -0.2069 -0.2207 0.2931 0.3276 -0.2879 0.1983 0.3190 -0.3224 0.1983 0.2655 -0.1879 0.2793 0.2293 0.2983 0.3207 0.4552 -0.1466 -0.2586 -0.1293 -0.2345 0.3034 -0.2000 0.3155 0.2793 -0.2793 -0.2172 0.2517 -0.4362 0.2362 -0.2000 -0.2793 0.2655 -0.2052 0.4121 -0.4724 -0.3517 -0.4259 0.3966 0.1845 0.3362 0.1397 0.2845 -0.1966 0.1897 0.2603 -0.1397 0.2224 0.1983 0.2328 -0.1397 -0.3017 0.3138 0.2690 0.3741 0.3276 -0.2414 0.2328 0.3966 -0.2759 0.2672 -0.1862 -0.2534 0.2397 -0.2224 -0.2966 -0.4552 0.3776 -0.3086 -0.2690 -0.2483 0.2138 0.2966 0.3310 0.3034 -0.3224 -0.2069 0.3966 0.2724 0.2845 0.2000 0.2621 -0.1103 0.2948 0.2500 0.3483 -0.1672 0.2759 0.2776 -0.2414 0.1431 -0.1759 -0.3948 0.2466 -0.2155 0.3397 0.3172 0.2741 0.1793 -0.1586 0.2862 -0.2190 0.3345 -0.1534 0.2603 0.3690 -0.2672 0.2690 0.1500 -0.1983 -0.2897 0.2224 -0.2224 0.2103 0.2500 0.2276 0.3552 0.2310 0.3190 0.1845 0.2534 -0.2397 -0.2052 0.2741 -0.2172 0.2345 0.2241 0.2241 0.4552 -0.2138 0.5155 -0.2672 -0.2707 -0.1741 -0.3310 0.2017 0.2862 0.1397 -0.4069 0.2517 0.1845 -0.1879 0.2724 -0.1621 -0.2293 -0.2672 0.2138 0.2190 0.2224 -0.4207 0.1759 -0.3172 -0.2569 -0.1172 -0.1879 -0.2069 0.2948 -0.3879 -0.1379 0.1983 0.2328 -0.2414 0.2362 -0.1845 0.2138 -0.2845 -0.3690 -0.5034 -0.2741 0.2862 0.1948 0.3224" HIT_INDICES="1 2 16 23 31 61 63 67 82 115" ES_PROFILE="0.0914 0.1914 0.1793 0.2276 0.2672 0.1172 0.2086 0.2828 0.2621 0.0862" RANK_AT_ES="67.0000" RANK_SCORE_AT_ES="0.3100"/>
  <DTG RANKED_LIST="SexDevelopmentGenesPRL_remapped.rnk" TEMPLATE="na_as_pre_ranked" GENESET="gene_sets.gmt#HP_ABNORMAL_CORPUS_CALLOSUM_MORPHOLOGY" ES="0.1717" NES="1.0622" NP="0.3629" FDR="1.0000" FWER="1.0000" CHIP="ftp.broadinstitute.org://pub/gsea/annotations_versioned/Human_Gene_Symbol_with_Remapping_MSigDB.v7.5.1.chip" RND_ES="0.1531 0.1489 -0.1818 -0.2291 0.2267 -0.1639 0.1681 0.1992 -0.1346 0.1543 -0.1740 -0.1256 0.1603 -0.1728 0.2482 0.1041 0.2022 0.1597 0.1322 -0.0742 0.1148 0.1746 -0.1842 0.2093 -0.2937 0.1352 0.1358 -0.0646 0.2249 0.1226 -0.2841 -0.2165 -0.1160 -0.1495 -0.1722 -0.1561 0.1447 -0.1388 0.1328 0.1298 -0.1459 0.2374 -0.2416 0.2171 0.2327 -0.2099 0.2129 0.1681 -0.1489 -0.1519 -0.1609 0.1866 -0.0670 -0.2398 -0.1794 -0.0766 0.1364 -0.1962 0.1370 -0.1250 0.1764 0.1334 0.0861 0.2356 -0.2368 -0.1758 0.1980 -0.2051 -0.1250 0.1148 0.1669 -0.1573 0.1722 0.2225 0.1292 -0.0891 -0.3499 0.0939 -0.0730 -0.1992 -0.1986 0.1459 -0.1394 0.1842 -0.2189 0.1112 -0.1148 -0.1495 0.0993 -0.1196 -0.1902 -0.1645 0.1130 0.1035 -0.2147 -0.1017 -0.1274 0.1483 0.1376 0.1675 -0.1292 0.2590 -0.0915 -0.2111 -0.1645 -0.2022 0.1310 -0.1609 0.2380 -0.1136 -0.0933 -0.1615 0.1023 -0.1047 -0.1806 0.1106 0.2183 0.2362 0.2201 -0.1501 0.1621 -0.1148 -0.1262 0.1800 -0.1304 -0.1693 -0.1029 0.1256 -0.2099 -0.1292 -0.1214 0.2309 0.0993 0.1244 -0.1950 0.1274 0.1017 0.1023 0.0909 0.1053 -0.1214 0.1041 0.1166 -0.1681 0.1340 0.1394 0.1465 -0.2859 -0.2099 -0.1465 -0.1340 0.1986 -0.1549 0.1980 -0.1633 -0.2004 0.1286 -0.1232 -0.1112 0.1519 0.2913 0.1734 -0.2153 0.2488 0.1525 -0.1435 0.1603 -0.1758 0.1740 -0.1794 -0.0933 -0.2075 -0.1579 -0.2333 -0.0760 0.1992 0.2279 -0.1041 0.1077 0.1788 -0.1286 -0.1196 -0.0993 0.1130 -0.1453 0.1567 0.2476 0.1065 -0.1501 -0.1860 0.1555 0.1926 -0.0843 0.3355 0.1489 -0.2255 0.1645 0.1758 -0.1112 0.1998 0.1406 -0.1148 -0.1651 0.1029 0.1591 0.2327 0.1717 0.1579 -0.1734 0.1992 -0.1597 0.1848 -0.2022 -0.1699 0.2620 0.1142 0.1100 0.1118 -0.1005 -0.1812 -0.2667 0.1017 0.2051 -0.1675 0.2010 -0.2063 -0.1334 -0.1298 -0.1597 0.1914 -0.1400 0.1920 0.1334 0.1160 -0.1423 0.0975 -0.1417 0.1411 -0.2333 -0.1926 -0.1083 -0.1065 0.2129 0.1501 -0.1256 -0.1417 -0.1657 0.2147 0.1950 -0.1812 0.1519 -0.1627 0.2207 -0.1621 0.2249 -0.1615 0.1513 0.1202 0.1388 0.0957 0.1065 0.1722 -0.1268 -0.1238 -0.2147 0.0700 -0.1740 0.1675 0.1615 -0.2123 0.0909 -0.1178 -0.1728 -0.1651 -0.1866 -0.1537 0.1902 0.2315 0.1411 0.1453 -0.1711 -0.2171 0.1513 -0.1902 -0.2380 -0.1884 0.1465 -0.2572 -0.1902 0.1974 -0.1262 0.1166 -0.2249 0.1256 -0.1722 -0.1549 -0.1633 -0.1148 0.1531 -0.2075 0.2476 0.1812 0.2033 -0.1603 -0.1603 0.1980 0.2117 0.1017 -0.1047 0.2392 -0.2022 0.3134 -0.1382 0.1663 -0.1746 0.1262 0.1537 0.0987 -0.1818 -0.1591 -0.0969 -0.1519 -0.2656 0.1202 0.1818 0.1728 -0.1453 -0.1579 0.1794 -0.1417 0.0885 0.0843 0.1591 0.1262 -0.1250 0.2321 -0.1453 0.1400 0.1184 -0.1382 -0.2093 -0.1758 0.1118 -0.1950 0.2548 -0.1053 -0.1148 -0.1214 -0.1908 -0.0987 -0.2506 0.1441 0.0951 0.1346 0.1447 -0.1370 -0.1083 -0.1699 0.2895 0.2141 0.1400 0.1148 -0.1196 -0.1681 0.1226 0.0969 -0.1812 0.0939 -0.2661 0.1160 -0.1376 0.1561 -0.1304 -0.1214 0.1370 0.1531 0.1992 0.1645 0.1758 -0.1752 0.1388 -0.1938 -0.1770 0.1029 -0.1728 -0.2057 0.1220 0.1609 0.1782 -0.1220 0.0939 -0.1806 0.1621 -0.1304 -0.1914 0.1651 -0.1346 0.1681 0.1346 0.1717 0.1938 -0.1417 -0.1400 0.1130 0.2482 -0.1627 0.2261 -0.1023 0.1651 0.1382 -0.1411 -0.1657 -0.2267 0.1531 -0.2022 -0.1489 0.1388 0.1866 0.1136 -0.2063 -0.2153 0.1561 -0.1268 0.2051 0.1136 0.1154 -0.1603 0.1531 0.1782 0.0909 -0.1417 0.2452 0.1394 0.1112 -0.1842 0.0969 -0.1370 -0.1651 0.0879 0.1411 0.1310 -0.2267 0.2261 0.0664 -0.1872 -0.0849 0.1812 0.1100 0.1160 0.1394 0.1256 0.1758 0.2972 -0.2255 0.1758 -0.1884 0.1597 -0.2022 0.1083 -0.1417 -0.1722 0.1328 -0.1077 0.1124 -0.1639 0.1603 -0.1077 0.1346 -0.2291 0.1100 0.1669 0.1154 -0.2075 -0.2243 0.1986 -0.2147 0.1711 -0.1005 0.1902 -0.0772 -0.1065 0.1884 0.1597 -0.1172 -0.1561 0.1376 0.1609 -0.1268 -0.1483 0.1190 0.1758 0.1011 0.1310 0.1232 0.0813 0.1417 -0.2333 -0.1483 0.1842 0.1597 -0.1836 0.1603 0.2099 0.2063 -0.2333 0.1364 -0.1447 0.1986 -0.1346 -0.1262 0.2972 -0.1370 -0.1310 -0.1298 -0.0927 -0.1872 -0.1848 0.1860 0.1447 -0.1693 0.0927 -0.1130 0.0975 -0.1292 0.0849 -0.1232 -0.1035 -0.0963 -0.1274 0.2356 0.1501 0.1453 -0.1615 -0.1836 0.1029 0.1770 -0.2901 0.1992 -0.1519 -0.1083 0.1974 -0.1100 0.1507 0.2769 0.1699 -0.1824 0.1262 0.1346 0.1065 -0.1441 -0.2398 0.1567 -0.1872 -0.0993 -0.2057 -0.1884 0.1549 0.1316 0.0903 -0.1226 0.2638 0.2967 -0.1711 -0.2063 0.0933 -0.1400 -0.1549 -0.1537 -0.1728 0.1651 -0.1370 0.2996 0.2291 0.1651 0.2213 0.2751 0.1184 0.1029 -0.1406 0.1244 0.0933 -0.1388 -0.1429 0.1567 0.1764 0.2356 -0.1675 0.1519 -0.2225 0.1645 0.1920 0.1358 0.1190 0.1364 0.1411 -0.1292 0.1005 -0.1268 -0.2081 0.2913 -0.1124 -0.1794 0.1196 0.2093 0.1657 -0.0921 -0.0993 -0.1160 -0.1394 -0.1561 0.1717 -0.1394 -0.1208 0.2524 -0.0885 -0.1238 0.2392 0.1782 -0.1029 0.1035 0.1537 -0.1100 0.1651 0.1890 -0.0945 -0.1681 0.1926 0.1746 0.1740 -0.1914 -0.1184 -0.1041 -0.1824 -0.1328 0.2075 0.1376 -0.1597 0.1860 0.1483 0.2033 -0.1567 -0.2087 -0.0969 0.1663 -0.1465 0.1669 0.2045 -0.1238 0.1794 0.1429 -0.2123 -0.1065 0.1591 -0.2177 0.1035 -0.1669 -0.2494 0.1310 -0.2237 -0.1609 -0.1394 0.2189 -0.1513 0.1609 -0.1573 -0.1047 -0.2004 -0.1675 -0.1202 0.1208 -0.1854 -0.1573 0.1908 -0.2243 -0.1250 0.1292 0.2004 0.1794 0.1059 0.1465 0.1214 0.2350 -0.1717 -0.1800 0.1118 0.1573 -0.1376 0.1382 0.1854 0.2243 0.0861 -0.1794 0.1280 -0.1124 -0.2219 -0.1705 -0.1244 0.2243 -0.1364 0.1525 0.1836 -0.1184 0.1519 0.1124 -0.1423 0.1782 0.2548 0.2165 -0.1477 -0.0945 -0.1968 -0.1705 0.2093 0.1986 0.2679 -0.1597 0.1465 -0.2135 0.1196 -0.1788 -0.1489 -0.2380 0.2446 -0.0921 -0.1352 0.1752 0.1154 0.1950 -0.1633 0.2321 0.2518 0.1370 0.0969 0.1764 0.0957 0.1232 0.1340 -0.1651 -0.2177 0.1531 -0.0933 -0.1453 -0.1639 -0.2566 -0.1184 -0.1346 -0.1268 -0.1806 0.1734 0.1256 0.2195 -0.1657 0.1118 -0.1728 -0.2237 0.1328 0.2339 0.1124 -0.1364 0.1824 -0.2321 -0.1459 0.1005 -0.2087 0.1423 0.2010 -0.1800 0.1184 0.1675 0.1417 -0.2285 0.0957 0.1477 0.1370 -0.1417 0.1406 -0.1250 -0.1836 0.1208 0.2781 -0.1980 -0.1746 0.1800 -0.1818 0.1238 0.1106 0.2440 0.1118 -0.2697 -0.1561 0.0957 -0.0945 -0.2434 0.1669 -0.1501 -0.1023 0.1615 0.1023 -0.1238 0.2075 -0.2344 0.2004 -0.1459 -0.2273 -0.2022 0.2673 -0.1609 -0.2339 -0.1693 0.2105 -0.1932 0.1507 0.1447 -0.1118 -0.1148 0.2171 0.1274 -0.1657 0.1609 0.1411 -0.1597 0.1370 0.1639 0.1453 -0.2339 -0.0670 -0.1513 0.1184 -0.1699 0.1370 -0.0993 -0.1609 0.1178 0.0783 0.1065 0.1908 -0.2602 -0.2620 0.1471 -0.2853 0.1633 -0.1639 0.1094 -0.3511 -0.1722 -0.2004 -0.2087 -0.1651 -0.1226 -0.2004 -0.1543 0.1489 -0.1489 -0.1908 -0.1758 -0.1364 -0.1543 -0.1346 -0.1603 -0.1274 0.1908 -0.1364 -0.1112 0.1268 0.1208 -0.1136 0.1705 0.1555 0.1693 -0.2440 0.1615 -0.2123 -0.1908 0.1358 0.2153 0.1268 0.1525 0.2069 -0.1597 0.1764 -0.1788 0.1118 -0.0772 -0.1770 -0.1974 0.1190 -0.2506 0.1585 0.1711 -0.2135 0.2183 -0.1836 -0.1322 -0.1429 0.1591 0.0909 0.1471 0.1453 -0.1106 0.1872 -0.2213 0.2129 0.1310 0.1908 0.1202 -0.1728 0.2339 -0.2147 0.1346 0.1394 -0.1603 -0.1687 0.1627 0.1633 -0.1818 -0.2231 0.1304 0.1292 0.0879 -0.1507 0.1752 -0.1441 -0.1717 0.1154 0.1609 0.1280 -0.1699 0.2656 -0.1782 0.2368 -0.1083 0.1190 -0.1489 0.1136 0.2063 0.1053 0.2685 -0.1681 -0.2799 0.2691 -0.1298 0.0933 -0.1148 0.1047 -0.1896 -0.1071 -0.1555 -0.1465 0.1675 0.1334 -0.1483 -0.1531 0.2039 0.1663 -0.2566 -0.1005 0.1489 -0.1477 -0.1555 0.1417 0.0819 0.3104 -0.1453 0.1956 0.1926 0.1382 0.1693 0.1388 0.2177 0.1501 -0.1758 -0.1597 0.1244 -0.1722 0.1388 0.1328 0.1705 0.1065 0.2171 0.2315 0.1902 0.1788 0.1758 -0.1495 -0.1154 -0.1292 -0.1322 -0.2159 0.2494 0.1806 -0.0783 0.0939 -0.1567 0.2380 0.2380 -0.1992 0.1675 -0.0939 0.2159 0.1459" HIT_INDICES="4 5 13 14 17 20 25 26 27 28 33 35 37 40 42 51 53 54 56 57 60 61 65 71 72 76 79 83 84 86 88 90 97 104 106 109 113 118" ES_PROFILE="-0.0191 0.0072 -0.0461 -0.0197 -0.0161 -0.0126 -0.0317 -0.0054 0.0209 0.0472 0.0281 0.0431 0.0580 0.0616 0.0766 0.0120 0.0269 0.0532 0.0682 0.0945 0.0981 0.1244 0.1166 0.0861 0.1124 0.1047 0.1083 0.1005 0.1268 0.1417 0.1567 0.1717 0.1298 0.0879 0.1029 0.1065 0.0987 0.0795" RANK_AT_ES="90.0000" RANK_SCORE_AT_ES="-0.5700"/>
  <DTG RANKED_LIST="SexDevelopmentGenesPRL_remapped.rnk" TEMPLATE="na_as_pre_ranked" GENESET="gene_sets.gmt#HP_SINGLE_TRANSVERSE_PALMAR_CREASE" ES="0.2378" NES="1.0642" NP="0.3499" FDR="1.0000" FWER="1.0000" CHIP="ftp.broadinstitute.org://pub/gsea/annotations_versioned/Human_Gene_Symbol_with_Remapping_MSigDB.v7.5.1.chip" RND_ES="0.1766 -0.1712 0.2252 -0.1568 0.1982 -0.2126 -0.2450 0.1658 -0.3117 0.3297 -0.2973 -0.1658 0.2054 0.1477 0.3027 0.3171 -0.1676 0.1784 0.1495 -0.2991 -0.3027 -0.1568 0.1423 0.1351 -0.1658 -0.2631 -0.1946 0.2468 0.2126 0.1964 -0.2955 0.2396 -0.1315 -0.3982 0.2342 0.2595 0.1982 0.2270 -0.1640 -0.1856 -0.2559 -0.2036 -0.2450 -0.1802 0.3333 -0.1514 0.1712 0.2324 0.3532 0.1874 0.1802 -0.2378 0.1694 0.3081 -0.1874 0.2288 0.2018 0.2252 -0.1910 0.1766 -0.3207 -0.1369 -0.2721 -0.1622 -0.2523 0.2270 0.2595 -0.1423 -0.4523 0.1622 -0.2234 -0.1928 -0.1748 -0.2144 0.2018 0.2757 0.2631 -0.2919 0.2739 -0.1658 -0.2757 -0.1730 -0.1550 0.1820 0.3207 0.3081 0.1730 -0.1802 -0.2541 -0.1279 -0.2829 0.1640 0.2342 -0.2162 0.2342 0.1477 -0.1748 0.1658 0.1910 0.2613 0.2072 -0.1189 0.4108 0.2072 -0.2324 0.1820 0.1243 0.2396 -0.1928 -0.2793 -0.1423 -0.2072 0.3315 0.1369 -0.1748 0.3441 -0.2775 -0.1730 -0.1189 0.3658 -0.2090 -0.2054 0.3171 0.2234 0.2378 0.2865 0.2757 -0.1892 0.2306 -0.2703 -0.1712 0.2288 -0.2306 0.2991 -0.1550 -0.3081 0.3730 -0.2270 -0.2432 -0.2252 -0.1261 -0.1441 -0.2360 0.2649 -0.3333 -0.2631 -0.2306 0.1874 0.1622 0.1495 -0.1459 0.3243 -0.1405 -0.2829 -0.1640 0.3153 -0.1369 0.1423 0.1586 -0.3243 0.1964 -0.3153 0.2180 0.1369 -0.2144 -0.2450 -0.3333 0.2414 -0.1207 0.2288 -0.2468 -0.2631 0.2162 -0.2162 0.2523 -0.1351 0.2739 -0.2054 0.3514 0.3027 -0.2559 0.1261 0.1910 -0.1604 -0.1405 -0.2054 0.1532 0.1225 -0.2000 -0.2108 0.1928 -0.1333 -0.1730 -0.4162 0.4216 0.2396 -0.1568 0.1748 -0.3333 0.3622 -0.1820 -0.2523 0.1748 -0.4486 -0.1171 -0.1874 -0.1874 -0.0973 0.2360 0.1586 -0.1640 -0.3045 -0.3604 -0.3279 0.2432 0.1748 -0.2144 0.1351 0.1694 0.2432 -0.2541 0.1730 0.1604 0.3712 0.1658 -0.2036 -0.2523 -0.3514 0.3009 -0.2721 -0.2396 -0.1550 -0.2847 0.1712 -0.2703 0.1640 0.2486 -0.1946 0.1874 0.1622 0.1712 -0.2306 0.4054 -0.2162 -0.2991 -0.3838 0.2919 0.3117 0.2324 0.2649 0.2901 -0.2505 -0.2126 0.2090 0.1658 -0.1658 -0.1333 -0.1694 0.1820 0.2523 -0.1694 0.1568 0.1387 0.2937 -0.2234 0.1495 0.1532 0.2901 0.1333 0.1856 0.1495 0.1676 0.0955 0.2523 0.1766 0.1892 0.2036 -0.3189 -0.2306 0.2378 0.3514 -0.1946 0.2486 0.2072 0.3459 0.1514 0.1784 0.3766 -0.2054 0.2018 0.2018 0.1676 0.1964 -0.1874 0.1748 -0.2324 0.2144 -0.4595 0.1874 -0.1495 -0.1820 -0.2432 0.3622 -0.2577 -0.2270 -0.2901 0.2739 0.2577 -0.2523 -0.1964 -0.2721 0.2432 -0.2486 -0.1604 -0.1946 0.1946 0.1928 0.2324 -0.1730 -0.2667 -0.2180 -0.1802 -0.1676 0.4018 0.3297 0.3892 0.2252 -0.1495 0.1351 -0.3063 -0.2162 0.1910 -0.1459 -0.3009 0.2721 -0.2577 0.1459 -0.2270 0.2180 0.2721 0.1315 0.2198 -0.1423 0.2090 -0.2036 -0.2360 0.3099 0.2234 -0.2703 -0.2000 -0.1694 0.3009 -0.2973 -0.1784 -0.2396 0.2468 -0.3099 0.2234 0.2396 0.1928 0.1802 0.2162 -0.1892 -0.2468 -0.2450 0.2955 -0.2505 -0.2198 0.1784 -0.2180 0.1892 -0.2523 0.2108 -0.2162 0.1928 0.2973 -0.2018 0.1261 0.4919 0.1748 -0.2486 0.2306 0.3081 -0.2523 -0.1874 -0.2811 0.1838 -0.2036 0.3063 0.2162 -0.2450 -0.2324 -0.1495 -0.3243 -0.2432 -0.2054 0.2396 -0.3459 -0.2396 -0.2288 -0.1802 -0.2252 0.2613 -0.2811 -0.2793 0.2108 -0.2865 0.2342 0.1351 -0.2649 0.2631 0.3802 -0.2342 0.1243 -0.2667 -0.3658 0.1514 -0.2955 0.2108 0.2054 -0.2270 -0.3568 -0.2955 -0.2901 0.1640 -0.2306 0.2288 0.1315 0.2541 -0.1946 0.2270 -0.3081 -0.2703 0.2126 0.1387 0.3045 -0.2324 0.2126 0.1946 0.2036 0.1622 -0.1261 0.2486 0.1351 0.2306 -0.1694 -0.2721 -0.2883 -0.1333 0.2865 0.1550 -0.4108 0.2919 0.1495 -0.1640 -0.1748 0.4252 0.2811 -0.2613 -0.3514 0.1369 -0.1748 0.2288 0.2613 -0.2252 0.1568 0.2414 0.2829 0.2432 0.1604 -0.1261 -0.3387 0.1297 0.1982 0.2649 0.2811 0.1225 0.1622 0.3189 -0.1676 -0.1676 -0.1225 -0.1387 0.2595 -0.2559 -0.1459 -0.2450 0.2541 0.2036 0.2054 -0.1856 0.2559 -0.1892 0.1315 0.1730 -0.3441 0.1730 -0.2991 0.2162 -0.2396 0.2198 -0.1586 0.2198 0.1207 -0.2036 -0.1982 -0.2613 -0.2216 -0.2216 -0.2072 0.1766 0.2486 0.2054 -0.2288 -0.2613 -0.1766 -0.1063 -0.1766 -0.2036 0.2324 -0.1928 0.2739 -0.1604 0.2468 0.2342 0.1243 0.1514 -0.1640 0.3423 0.1946 -0.2072 -0.2306 0.1802 0.2739 -0.2414 0.1748 -0.2865 -0.2649 -0.1369 0.2505 -0.2198 0.1910 0.1243 -0.1586 -0.2937 0.2054 -0.2991 0.1387 0.1676 -0.1550 0.1514 0.3351 -0.2198 -0.3027 0.1550 0.2090 0.1874 -0.1225 0.1369 -0.2739 0.1982 0.1820 0.2018 0.2883 0.2739 0.2036 -0.1387 0.1532 0.1658 0.2631 0.2000 0.2324 0.2955 0.2000 -0.2505 0.1712 0.3459 -0.2162 -0.3297 -0.1892 -0.2342 0.1063 0.1928 -0.2973 0.2721 -0.2901 -0.2847 -0.1964 -0.1568 0.1892 -0.2541 0.1946 -0.3081 -0.1550 0.2324 -0.1550 -0.2162 -0.2577 0.2685 0.2252 -0.2541 0.2829 0.3315 -0.2216 0.1910 0.2090 -0.2216 -0.3171 0.1405 0.3045 0.1333 -0.2216 -0.1982 0.1748 0.1315 -0.2973 -0.2234 -0.2685 -0.3748 -0.1369 -0.2018 -0.2721 -0.1856 0.2775 -0.1495 0.2306 0.2000 0.1964 0.2342 0.2036 0.1766 0.2306 -0.1676 -0.2847 -0.2901 0.2468 0.2198 0.2108 -0.4270 -0.1946 -0.2054 0.2432 0.2288 -0.2667 0.2432 -0.2234 0.4757 -0.2252 -0.2360 -0.3297 0.2324 0.3351 -0.3387 0.1279 0.1369 -0.1622 -0.2468 -0.1315 0.1892 -0.1982 -0.3820 -0.2126 0.1802 0.2360 -0.2973 0.1820 -0.2360 -0.1694 0.1658 0.1514 -0.2541 0.1928 0.1658 0.1928 0.1784 -0.3459 -0.1820 0.1369 0.1369 0.1369 -0.2018 0.2883 -0.2829 -0.2306 0.2126 -0.2505 -0.1387 0.3351 -0.1550 -0.2577 0.1766 0.1423 -0.2288 -0.2180 -0.2072 0.2090 -0.3586 0.2432 -0.1441 0.1712 0.1856 0.1405 0.1586 -0.1423 -0.2631 -0.1441 -0.2072 0.1604 0.2000 -0.1766 -0.2847 -0.1171 -0.2468 0.2216 0.1640 0.1351 0.1568 -0.1622 0.1676 -0.1495 -0.1856 -0.1676 0.3405 -0.3766 -0.1459 0.1532 0.1874 0.1982 0.2000 -0.2631 -0.2793 0.3477 0.3622 -0.2523 0.1820 0.2919 0.2432 0.2288 -0.1820 -0.2559 -0.2360 -0.2685 -0.1640 0.2090 -0.2216 0.2180 0.1838 0.2685 -0.2432 0.4757 0.2685 0.3009 -0.2090 0.2072 -0.2144 0.1694 -0.1315 -0.2739 -0.1946 -0.1640 -0.2072 -0.4108 -0.2414 -0.1495 0.3207 0.1802 -0.2036 -0.1730 0.1694 -0.2414 0.2234 -0.2541 0.2541 0.1676 -0.2270 0.3640 -0.3027 0.1568 0.2270 0.1694 -0.1892 0.1315 0.1135 -0.2162 -0.2523 0.2306 0.4162 0.1946 -0.1874 -0.1477 -0.1748 0.1225 -0.3910 0.2991 -0.1441 -0.1604 0.3532 -0.1459 -0.3009 0.2739 -0.2414 0.1550 -0.1766 -0.1892 0.2811 -0.1640 0.1910 -0.2216 0.1369 0.1369 -0.1856 -0.2108 -0.6216 0.1514 0.2450 -0.2468 -0.1099 0.3351 0.1658 0.2523 0.2270 -0.1568 -0.3477 0.1946 -0.1856 0.3027 0.3225 -0.3441 -0.1964 0.2450 -0.1730 0.1964 0.2847 -0.1387 -0.2252 0.2721 -0.4036 -0.3063 0.1532 -0.2432 0.1261 -0.1910 0.3243 0.1748 0.4324 0.2973 -0.1459 -0.2072 -0.2198 -0.1730 -0.3459 -0.1532 0.3027 0.1622 -0.2937 -0.2432 0.1441 0.1550 0.2000 -0.2288 0.3243 -0.1730 0.1730 0.2883 0.2198 -0.1748 -0.2559 -0.1405 -0.1820 0.1856 0.2667 0.2162 0.3279 0.2595 0.1568 -0.2559 -0.1243 0.2324 -0.1171 0.2541 -0.2090 -0.1820 -0.1586 -0.1586 -0.2198 0.1910 0.1640 -0.1982 0.1333 0.2541 -0.2468 -0.1892 -0.1550 -0.3622 -0.1784 -0.2685 -0.2324 -0.2991 -0.2721 0.1748 0.2793 0.2252 0.2018 0.2162 0.1784 0.1640 0.2072 -0.2126 0.3099 -0.2739 0.2667 -0.1964 0.1928 -0.2378 0.1820 0.1604 -0.2036 -0.1441 0.3423 0.3369 -0.1892 0.1640 -0.2432 -0.2072 0.3405 0.2126 0.2288 0.1622 0.3081 -0.2270 -0.2613 -0.2486 -0.1423 0.1964 -0.1694 -0.1802 -0.2919 0.1604 0.3874 -0.2649 0.3405 0.1676 0.2378 0.1694 0.1694 0.3045 -0.1676 -0.1838 0.2631 -0.1928 -0.2667 -0.3009 -0.1820 -0.3946 0.3063 0.2613 0.2288 0.2270 0.2559 -0.1586 0.1676 -0.2144 -0.2523 -0.1459 -0.1946 -0.1964 0.2523 0.2414 0.1964 -0.1874 0.2036 0.2072 -0.1189 -0.1748 -0.1964 0.1838 0.4126 -0.1189 0.1261 -0.2973 0.1658 -0.2829 -0.2829 -0.1784 -0.1712 -0.1532 -0.2108 0.1604 -0.2108 0.1676 0.3171 -0.2342 0.2613 -0.1820 0.2973 -0.2468 -0.1964 0.2216 0.1243 -0.2072" HIT_INDICES="3 14 20 28 33 37 38 60 61 64 65 83 91 118 120" ES_PROFILE="0.0396 0.0162 0.0378 0.0414 0.0721 0.1117 0.1784 0.0559 0.1225 0.1712 0.2378 0.1514 0.1550 -0.0126 0.0450" RANK_AT_ES="65.0000" RANK_SCORE_AT_ES="0.4200"/>
  <DTG RANKED_LIST="SexDevelopmentGenesPRL_remapped.rnk" TEMPLATE="na_as_pre_ranked" GENESET="gene_sets.gmt#ZNF423_TARGET_GENES" ES="0.2526" NES="1.0648" NP="0.3845" FDR="1.0000" FWER="1.0000" CHIP="ftp.broadinstitute.org://pub/gsea/annotations_versioned/Human_Gene_Symbol_with_Remapping_MSigDB.v7.5.1.chip" RND_ES="0.2975 -0.1647 0.1089 0.3009 -0.2240 0.3499 0.3703 0.3002 -0.3118 -0.1695 -0.2709 0.1790 0.2818 -0.1525 0.2151 0.4084 -0.2151 0.3125 0.2076 0.2240 -0.1593 0.3506 -0.3268 -0.1668 0.2151 -0.2199 -0.1634 -0.2083 0.2995 -0.2641 -0.1593 0.2226 -0.2920 0.2314 0.2594 0.1225 0.2294 0.2648 0.1852 0.3002 -0.2090 0.2457 0.2178 -0.2015 -0.1681 -0.2845 0.2287 -0.1736 0.3125 -0.3029 0.3295 -0.2430 -0.1933 0.1818 -0.3063 0.2165 0.2464 0.1470 -0.2029 -0.2314 0.3764 -0.2138 0.2389 -0.1246 -0.2519 -0.2029 0.2995 0.2076 0.1797 -0.2321 0.2403 -0.3445 0.2464 0.1824 -0.2103 -0.1647 0.1491 0.1661 0.1886 -0.1001 0.2056 0.1879 0.1586 0.1600 -0.2859 0.4037 -0.1647 0.2648 -0.2880 0.2737 -0.2267 -0.3465 -0.1838 0.3594 0.2117 0.2301 0.4091 0.2764 0.1164 -0.2737 0.1858 -0.2124 0.3213 -0.2090 0.2403 -0.1484 0.3002 -0.2076 0.3172 0.1253 0.1491 0.3063 0.2206 -0.2342 0.2580 -0.2737 0.3853 -0.4268 0.2580 -0.1028 0.1954 -0.1940 -0.2349 -0.2233 0.2730 0.2260 0.2634 -0.2430 0.1436 0.2580 -0.4010 0.1559 -0.2083 0.3438 0.1770 -0.1518 -0.2314 -0.3376 0.1579 0.1824 0.2144 0.2873 0.2376 0.2253 -0.2975 -0.1838 -0.0939 -0.1675 0.2560 -0.2328 0.1818 0.2737 0.1818 0.2560 0.2029 -0.3233 -0.2165 -0.4445 0.1947 0.3057 0.1518 0.1430 -0.2151 0.2287 0.1525 -0.1906 0.1082 0.1402 0.2349 -0.2444 -0.4057 0.2022 0.1811 -0.3533 0.3349 -0.2253 0.1681 0.2083 -0.2083 0.2349 0.1777 0.1613 -0.3002 -0.1702 0.1852 -0.1763 -0.2478 -0.1470 -0.1375 0.3240 0.1532 0.2342 0.1430 -0.2389 -0.1777 -0.3683 0.1484 -0.1736 -0.2056 0.1545 0.2383 -0.2233 -0.2737 0.2444 -0.1729 -0.1824 0.2880 0.1729 -0.1613 0.3860 0.1219 -0.1545 -0.3118 0.2560 0.2655 0.2301 0.1096 -0.2920 0.0953 -0.1749 -0.1280 0.2444 -0.4207 0.2233 0.3261 -0.2464 -0.1681 -0.3315 0.2314 -0.2566 -0.3179 0.4248 -0.2015 -0.2825 0.1069 -0.1504 -0.2743 0.1995 -0.1695 0.2035 -0.1961 0.2355 0.2035 -0.1886 -0.2349 -0.2049 0.2049 0.3213 0.2015 0.1572 -0.2403 0.2560 0.2696 0.2920 -0.3240 -0.2791 -0.3703 0.2464 -0.2417 -0.2321 -0.4146 -0.1967 0.2709 0.2464 0.2029 0.2049 -0.2682 0.2240 0.1763 0.2696 -0.3009 -0.1729 0.1552 0.1620 0.2233 -0.3009 0.3152 -0.2757 0.1872 0.1470 -0.1538 0.1722 -0.1797 0.4568 -0.2532 -0.1634 -0.2172 -0.2437 -0.2376 0.2478 -0.2349 0.2144 0.3138 -0.2437 0.2975 0.1661 0.2526 -0.1865 0.3329 -0.2730 -0.1770 0.2165 0.1913 -0.1076 0.2553 0.2478 -0.1191 -0.2757 -0.2730 0.2342 0.2594 0.2151 -0.3097 -0.2103 -0.1913 -0.5419 0.1634 0.3383 0.1852 -0.3125 0.1974 -0.1995 -0.3656 0.2621 -0.2131 0.3587 0.2532 -0.2566 -0.2321 -0.1926 0.1906 0.3084 -0.1579 0.2914 0.1443 -0.1940 -0.1940 0.4030 -0.2825 -0.2349 0.1675 -0.3764 0.1464 0.2117 -0.2240 -0.2886 -0.1845 -0.1947 0.2110 0.2675 -0.3179 0.2648 -0.1498 0.2287 0.2852 -0.2267 -0.1709 0.2138 0.2151 -0.4275 -0.1280 -0.2975 0.2287 -0.2594 -0.1668 0.1756 0.1824 -0.2703 -0.2532 0.2934 0.2519 0.2675 0.2491 -0.2818 -0.1756 0.2668 -0.2505 -0.3125 -0.2532 0.1886 -0.1995 0.2294 0.3186 -0.2267 -0.2968 -0.1777 0.1491 0.2103 0.4030 0.1538 0.2471 -0.2349 0.2138 -0.1818 0.1647 0.1416 0.2709 -0.3036 -0.3295 -0.1681 0.4411 -0.1777 0.2703 -0.1838 0.2825 -0.3594 0.2321 -0.3567 0.2948 -0.1647 -0.2301 0.2212 0.1790 -0.2260 0.3063 -0.4976 -0.1995 -0.1620 -0.1926 -0.1845 -0.1974 0.2090 -0.1852 0.2709 0.2491 0.2410 0.1988 0.3145 -0.3799 -0.2696 -0.2063 -0.2948 -0.4152 0.2737 0.3213 -0.1947 0.3179 -0.2968 0.1988 -0.2328 0.2498 -0.1293 0.2233 0.2110 -0.2035 0.2832 -0.3002 -0.1777 -0.4561 0.2301 -0.1749 -0.2144 -0.1879 -0.3036 -0.1872 0.1770 -0.1620 -0.1545 -0.4445 0.2859 0.2342 -0.3063 0.1239 -0.4418 0.3063 -0.1790 -0.2532 -0.2233 -0.2430 0.1668 -0.1579 -0.2852 -0.2144 0.2294 0.2342 0.2206 -0.2226 0.1062 0.2138 -0.1865 0.3233 0.2696 -0.1995 0.2287 0.1661 0.1368 0.3526 -0.1525 0.1852 -0.3764 -0.1811 0.2240 -0.2553 -0.4098 0.2389 -0.2859 -0.3363 -0.1287 0.1430 -0.1661 0.1416 -0.1967 -0.2199 0.2430 0.3628 -0.1967 -0.2226 -0.2029 0.1620 0.2825 0.2566 -0.1899 0.2920 0.1913 0.2192 -0.3152 0.1995 -0.2287 -0.2151 0.1756 0.3703 -0.1661 0.2907 -0.2253 -0.3091 0.3506 0.1375 -0.2253 -0.3063 -0.2035 0.3479 -0.2151 -0.1464 0.2233 -0.2505 -0.3914 -0.3349 -0.2056 -0.1933 0.1749 -0.2696 -0.2682 -0.2580 0.1852 -0.2594 0.2138 -0.1518 -0.1872 -0.2022 -0.1899 -0.1926 0.2124 -0.2798 0.1756 0.1818 0.2063 -0.2049 -0.1913 0.3417 -0.1852 -0.2437 0.2226 0.1430 -0.1150 -0.3887 0.1457 0.2920 0.2737 -0.2621 -0.2131 -0.2791 0.3506 -0.2845 0.1988 0.3329 0.2682 0.2294 0.2172 0.3553 -0.2464 0.3771 -0.2464 0.1613 -0.1613 -0.1838 -0.1681 0.2682 0.1947 0.2580 0.1314 -0.3097 0.2757 -0.1886 0.1988 0.2825 -0.2103 -0.2832 -0.1777 0.2199 0.2859 0.2880 0.2410 -0.3587 -0.3615 -0.2321 0.1926 0.3322 0.2818 -0.2314 0.1430 -0.1327 -0.2825 -0.1675 0.3295 0.3860 0.2532 0.1287 0.2614 0.1899 0.1988 0.2580 -0.1675 0.2063 -0.2280 -0.1756 0.2941 -0.2430 0.2437 0.2668 -0.2621 -0.2056 0.2675 0.2287 0.2376 -0.1504 -0.2301 -0.2083 -0.1954 -0.1518 0.2696 0.4772 -0.2294 0.3587 -0.2621 -0.2519 0.2941 -0.3213 -0.3730 0.3274 0.2580 -0.2253 0.3533 0.2035 -0.2471 0.2172 0.1865 0.2192 0.1709 0.1620 0.1886 0.2063 0.1709 0.1961 -0.2090 -0.1402 -0.2641 0.1838 -0.4064 -0.3383 0.2764 0.2342 -0.1729 0.2165 -0.1681 0.1225 -0.2226 -0.3499 -0.3329 -0.2376 0.2253 0.1647 -0.2233 0.1824 -0.3472 -0.2771 0.2192 0.3594 0.1518 -0.2035 0.3683 0.1470 0.3063 -0.1770 -0.1620 0.1375 -0.3179 -0.2730 -0.2737 0.3227 0.3390 0.2560 -0.2961 0.1818 0.4513 0.2798 -0.2138 0.1552 0.3233 -0.3029 0.3063 0.3029 0.2526 -0.2328 -0.3622 -0.3091 -0.2587 -0.2389 -0.3451 0.2206 0.3111 -0.2206 0.3683 -0.1253 0.2110 -0.1749 -0.2437 -0.1348 0.1865 -0.1967 0.2873 0.2355 0.2403 0.2594 0.1280 0.1722 0.1681 0.1504 -0.1940 -0.1668 0.2287 0.1307 0.1940 -0.2594 -0.3036 -0.3268 -0.1899 0.1729 0.2975 0.3914 -0.1899 -0.2260 0.1402 -0.2314 -0.2566 0.3975 0.1348 -0.2138 -0.1634 -0.1709 0.1926 -0.3111 0.1484 0.2199 -0.1906 0.1886 -0.3472 -0.2151 0.1607 -0.1940 0.3826 -0.3560 -0.1457 0.2328 -0.1974 -0.3499 0.3553 0.1579 -0.2355 0.2389 -0.2199 -0.1852 0.1681 0.2614 -0.2321 0.2505 0.2948 0.2845 0.1307 -0.1334 -0.1838 0.2587 -0.2880 0.1797 -0.4064 0.3009 -0.2566 -0.2029 -0.3676 0.3029 -0.1749 -0.1498 0.3322 -0.3982 -0.1709 0.3322 -0.2852 0.2532 0.1532 0.2042 -0.2355 0.1940 -0.1382 0.3683 -0.2349 -0.1729 0.1797 -0.2124 -0.3213 0.2314 -0.1375 0.2178 -0.2444 -0.3356 -0.3022 0.1995 0.2859 0.2342 -0.1722 -0.2641 -0.2743 -0.1702 -0.1865 0.1348 0.1906 -0.2267 0.2696 -0.2444 -0.3560 -0.2029 0.2587 -0.3833 0.1293 0.1749 -0.2049 0.3002 0.1647 0.1852 0.3506 0.1593 0.2505 0.1647 0.1913 -0.3063 -0.2355 -0.1770 0.1749 -0.2771 -0.2376 -0.2022 0.1368 0.1470 -0.2212 0.2832 0.2410 -0.3261 -0.1995 0.2791 -0.1593 -0.3948 0.2594 0.3295 0.2594 -0.1913 -0.4091 -0.3288 -0.2110 0.1205 0.1811 -0.1967 0.1940 -0.1961 0.3376 -0.2233 0.3771 -0.2818 -0.1702 0.1811 -0.3063 0.2287 -0.3057 0.3792 -0.3240 -0.2035 -0.1498 0.1722 0.1865 0.2029 -0.2212 -0.1729 -0.1103 0.3410 0.2948 -0.2355 0.1593 0.1763 -0.2076 -0.2437 0.2233 -0.2376 0.3676 -0.2240 -0.2172 -0.2648 0.2532 -0.3499 0.1967 0.2886 -0.3022 0.1457 0.2355 0.1498 -0.2240 0.1818 -0.2287 -0.2621 0.2042 0.2056 -0.1838 0.2641 0.2131 0.3710 0.1681 0.2907 -0.2948 0.2566 -0.2138 0.2934 -0.1532 -0.1484 0.2968 0.2301 -0.3826 0.3553 0.3322 0.1756 -0.1600 0.3826 -0.2022 0.2294 -0.2369 -0.1906 0.1232 0.1641 -0.3533 0.2349 0.2737 -0.2914 -0.2178 -0.3941 -0.2457 -0.1402 0.3145 0.2314 -0.1280 -0.2383 0.1069 0.2403 -0.2948 0.1307 -0.2784 -0.3887 0.1695 -0.2233 0.1423 0.1423 0.3179 -0.1865 -0.1307 0.1647 0.2267 -0.1457 -0.2764 -0.3322 0.2410 0.2668 -0.4268 0.1171 -0.3363 0.2845 0.4118 -0.2730 0.2566 -0.1974 0.1736 0.2498 0.3152 0.3349 -0.1641 0.2444 0.2505" HIT_INDICES="0 3 15 17 28 41 46 48 58 70 87 100 104" ES_PROFILE="0.0769 0.1361 0.1157 0.1838 0.1722 0.1430 0.1845 0.2526 0.2498 0.2294 0.1647 0.1355 0.1858" RANK_AT_ES="48.0000" RANK_SCORE_AT_ES="1.9600"/>
  <DTG RANKED_LIST="SexDevelopmentGenesPRL_remapped.rnk" TEMPLATE="na_as_pre_ranked" GENESET="gene_sets.gmt#GOMF_OXIDOREDUCTASE_ACTIVITY" ES="0.2588" NES="1.0649" NP="0.3471" FDR="1.0000" FWER="1.0000" CHIP="ftp.broadinstitute.org://pub/gsea/annotations_versioned/Human_Gene_Symbol_with_Remapping_MSigDB.v7.5.1.chip" RND_ES="0.2061 0.1447 0.1491 -0.1623 0.1535 -0.2456 -0.2368 0.3246 -0.2105 -0.2675 -0.2105 0.3158 -0.3202 0.2675 0.3640 0.2368 0.1886 0.2588 0.2325 -0.1798 -0.2193 0.1667 0.1798 -0.2939 0.3509 0.2237 0.2149 -0.2237 -0.2632 -0.3026 -0.1579 0.3816 -0.1579 -0.2368 -0.2939 0.1623 0.2895 0.2237 0.1711 0.1667 -0.1623 0.1623 0.2807 -0.2632 -0.2851 -0.2412 -0.2632 -0.2895 0.2763 -0.2061 0.2895 0.1535 -0.2807 0.2939 -0.2632 0.1579 0.3246 -0.2982 -0.1316 0.1711 -0.2588 0.2193 -0.3070 -0.3377 0.3114 0.1535 0.2851 -0.1798 0.2281 0.4386 0.2368 0.2588 0.1754 -0.3246 0.1535 -0.1886 -0.2149 -0.3114 -0.2368 0.1316 -0.3202 -0.2807 0.1886 0.2544 0.2675 -0.4035 0.2456 -0.2325 -0.1535 0.3158 0.1798 -0.2237 -0.1053 0.1974 -0.2368 0.1798 -0.1930 0.3772 -0.2237 0.3553 0.3246 0.1842 -0.3377 -0.3728 0.1623 0.3860 -0.1974 -0.2237 0.2456 0.4298 0.2763 -0.4693 -0.3114 -0.2237 0.1754 -0.3377 -0.1491 -0.1404 -0.1886 0.3070 -0.2193 0.2281 0.2763 0.1754 0.1535 0.3026 0.4825 -0.1886 0.3904 -0.1360 0.2237 0.2675 0.1140 -0.2982 0.3509 0.1535 -0.2149 0.1228 -0.2281 -0.2763 -0.2193 -0.1711 -0.2544 0.2807 0.1754 0.2807 -0.1360 -0.2325 0.2675 0.2632 -0.2412 0.2281 0.2456 -0.2500 0.2325 -0.1798 -0.2281 0.2982 0.3377 0.4298 -0.1886 -0.2588 0.2588 -0.2193 -0.2281 0.3728 -0.3158 0.3026 0.1316 -0.2719 0.3289 0.1974 0.1842 -0.1886 0.2018 -0.2412 -0.3114 0.3465 0.1447 0.1579 -0.1754 -0.1798 -0.3202 0.3202 -0.1667 -0.3333 -0.1667 -0.4211 0.2456 0.1535 -0.2763 0.2193 -0.2675 -0.2412 0.3202 0.1842 -0.2895 0.1886 0.1754 -0.1535 0.3465 -0.2456 -0.2018 0.2018 -0.2237 -0.2807 0.2105 0.2193 0.2281 0.2412 0.2325 0.1579 -0.2325 0.2939 0.2281 0.2895 -0.1930 0.2719 0.2281 -0.2719 0.2368 -0.1711 0.3114 0.2061 -0.3465 -0.2105 0.1930 -0.2368 0.2018 0.1886 0.2325 0.1798 0.2018 0.3640 0.1930 0.4123 0.2105 -0.2895 0.1754 -0.1842 -0.2281 0.1754 0.2105 -0.3772 0.2237 0.1711 0.2807 0.2807 0.1447 0.2281 -0.1184 -0.2675 0.1228 0.2281 -0.2632 -0.1798 -0.2193 -0.3640 0.3772 0.1623 0.2325 -0.2237 -0.1535 0.1711 0.2807 0.4518 0.1316 0.2368 0.1404 -0.2632 0.2895 -0.1535 -0.2500 0.2281 -0.3333 -0.2018 0.3640 0.2719 0.2544 0.2675 -0.2018 0.2061 0.1491 -0.3289 -0.2281 0.1798 0.1754 0.2719 0.2281 -0.2982 0.3421 0.1184 0.2105 0.1842 0.1711 -0.2939 -0.2237 0.1360 -0.2105 -0.2061 -0.4079 0.4123 0.2193 -0.1842 0.3684 0.2851 -0.1886 -0.2237 -0.1404 0.1579 -0.2895 -0.3070 -0.2412 -0.2719 -0.1184 -0.2105 -0.2193 0.1667 0.1667 -0.2500 0.4474 -0.1579 0.2675 -0.2061 -0.2500 -0.2412 0.1535 -0.2237 0.1886 0.1754 0.3158 -0.1974 -0.4254 0.1579 -0.2632 0.3289 -0.3465 -0.3289 0.2588 0.3377 0.1579 -0.1974 -0.2368 0.1447 -0.2588 0.2412 0.3596 -0.1842 0.2193 0.1404 0.2544 -0.2105 0.2632 0.1930 0.1974 -0.2588 0.1579 0.3596 -0.2500 -0.2895 0.3509 -0.1623 -0.2368 0.2412 -0.2632 -0.2149 0.1886 -0.2325 0.1316 0.1798 -0.1711 0.2281 -0.3465 0.3070 -0.2018 0.2851 0.2851 -0.1535 0.1798 -0.4474 -0.2675 -0.2544 -0.2018 0.4386 -0.3070 -0.2018 0.2675 0.3158 0.3333 0.2105 0.4649 0.1842 -0.2281 -0.2237 0.1667 0.2281 0.1930 0.2544 -0.1754 0.2456 0.2500 -0.3289 -0.1360 -0.4035 -0.3421 -0.2061 0.2281 0.3596 0.2368 -0.3947 -0.2281 -0.2588 -0.3289 0.2807 -0.2456 0.4781 -0.1754 -0.2193 0.2588 -0.2412 0.2544 0.2544 -0.4123 -0.1535 0.2500 0.1623 0.1667 0.2807 -0.2544 -0.1754 0.2895 -0.2807 0.2851 0.2105 -0.2763 -0.1404 -0.1579 0.3553 0.3070 0.3991 0.2500 0.3640 -0.1447 -0.2325 0.4079 0.1447 -0.1974 0.2544 0.1535 0.1842 0.2544 -0.1623 0.2018 -0.2851 0.1579 -0.2193 0.3114 -0.3026 0.2237 0.2149 0.3333 0.2105 -0.2281 0.1798 0.3114 0.2456 -0.5351 0.2412 -0.2237 -0.1316 -0.1667 -0.1228 -0.2325 -0.2237 -0.2237 0.2939 -0.1711 0.3816 0.1930 -0.2544 -0.3158 -0.1886 -0.2281 -0.1842 -0.1579 0.2105 -0.2237 0.2368 -0.2368 0.1228 0.3640 -0.1535 0.3684 0.2281 0.1754 0.2018 -0.2588 -0.2456 -0.1886 -0.2895 0.3904 0.2456 0.2105 -0.2193 -0.2807 0.2325 -0.3421 0.4605 0.3114 -0.1798 0.2456 0.3246 -0.2939 -0.1754 -0.1535 -0.1711 -0.2456 0.2763 -0.2456 0.2237 -0.3904 -0.1754 0.2368 -0.2456 0.2237 -0.3860 -0.2632 0.3991 0.1754 -0.3070 0.2763 0.3596 0.2500 0.1886 -0.2237 -0.2325 0.1667 0.2281 -0.2763 -0.3026 -0.1360 -0.1754 0.1974 0.2588 0.2807 0.2456 0.2237 -0.2018 -0.2632 -0.3377 0.2368 0.1886 -0.1579 0.1754 0.2061 0.2982 0.3289 0.1535 -0.2500 0.3904 0.1930 -0.4386 0.1754 0.2061 -0.3465 0.3289 -0.2500 -0.2412 0.3421 -0.2982 0.2018 -0.1798 0.0921 -0.1579 -0.5351 -0.4035 -0.2588 -0.3333 0.2982 -0.3772 -0.2456 0.2544 -0.3816 -0.3246 -0.2193 0.3333 -0.1667 0.2281 -0.3772 0.2632 -0.1579 0.1316 0.2237 0.1491 0.1974 -0.3333 -0.1491 -0.2588 -0.1053 0.1974 -0.3202 -0.2456 -0.2982 0.1535 -0.2544 0.1842 -0.2895 0.2018 0.3289 0.1930 0.3816 -0.1667 -0.4474 0.1404 -0.2281 -0.2237 0.3202 -0.3289 -0.2149 -0.2763 -0.2149 -0.1404 0.1535 0.2368 0.3026 -0.1491 -0.1930 -0.2193 0.1842 -0.2895 -0.2193 -0.1754 -0.1316 0.1579 0.2412 0.2456 -0.1974 -0.2237 -0.3772 -0.1711 -0.1711 -0.1930 0.1272 -0.1842 -0.1623 -0.1974 -0.1711 0.2368 0.3114 0.2281 0.1886 0.2939 0.2544 0.2281 -0.2807 0.2544 -0.1623 -0.2632 0.1623 0.2456 -0.3991 0.1930 -0.2193 0.2193 0.1754 -0.3289 -0.2149 0.1711 0.1579 -0.3377 0.2193 -0.3114 0.1930 -0.1711 -0.2018 -0.3553 -0.5351 0.2237 0.2675 -0.3904 0.1974 -0.1667 -0.2588 0.1623 -0.1360 -0.2807 0.1579 -0.2412 -0.3158 -0.2325 0.3158 -0.2807 0.2149 -0.2325 -0.3947 0.2719 0.1447 -0.2149 -0.4123 0.4605 0.2018 0.3772 0.3421 -0.1623 0.1754 0.2281 0.2895 -0.2939 0.1842 -0.2456 0.3158 -0.1447 -0.3947 -0.2149 -0.2281 -0.1316 -0.3596 0.3246 -0.1886 0.2193 -0.2982 0.1623 0.3114 0.1754 -0.2982 -0.1930 0.3026 0.1711 0.2281 0.1886 -0.1930 0.3728 0.2193 -0.2325 0.1886 0.3202 -0.2412 -0.1886 0.1886 0.2193 -0.2149 0.1667 -0.1886 0.1930 0.1974 0.4254 0.2149 -0.3289 0.3772 -0.1754 -0.3202 0.3026 0.1930 -0.1316 -0.2807 -0.1711 0.2018 0.1667 -0.1535 -0.2544 -0.1711 0.1798 -0.2193 0.1667 0.3246 0.1930 0.3246 0.1667 -0.2325 0.3509 0.2281 0.3202 -0.1667 -0.2368 -0.3816 0.2061 -0.2982 -0.2149 0.2632 0.2105 -0.3114 0.2061 0.1842 -0.2061 -0.1930 0.2368 -0.2325 0.2018 0.2632 -0.2281 0.2456 -0.2895 0.3026 0.2149 0.1667 -0.2412 -0.2061 0.2500 0.2237 -0.2325 -0.3509 0.1579 0.1798 0.2018 -0.1316 -0.3070 0.2851 -0.2018 0.3114 -0.1535 -0.3246 -0.2500 0.2325 -0.2632 0.3070 -0.3377 -0.2456 0.4167 0.2675 0.2105 0.1491 -0.2105 -0.3246 0.2368 -0.3684 -0.1316 0.2325 -0.4254 0.2281 -0.1886 -0.3246 0.2895 0.1842 -0.3816 0.2237 -0.1228 -0.2149 -0.2061 0.2719 0.1930 0.1360 0.3728 -0.1447 -0.2500 -0.2851 -0.2588 0.1974 0.1798 -0.3114 -0.3114 0.2018 0.4254 -0.1360 -0.1754 0.1404 -0.1404 0.1886 0.2982 0.3070 0.2939 0.3509 -0.2500 -0.3684 -0.1491 -0.2719 -0.1754 -0.1623 0.2149 -0.4956 0.3640 0.1842 0.5175 0.1316 -0.3772 -0.1930 -0.2237 0.2325 -0.2325 0.2500 -0.3377 0.2237 -0.2544 -0.2325 0.2368 0.1096 -0.3070 -0.3377 -0.2325 0.1623 -0.4781 -0.2807 -0.3377 -0.3026 -0.2281 0.2281 -0.1447 0.2105 0.2456 0.1974 -0.2149 -0.1930 0.1579 -0.1623 -0.2018 0.1930 0.1491 -0.1535 -0.1842 -0.3860 0.2193 -0.2105 -0.1667 -0.1798 0.3070 -0.2719 -0.1842 -0.1886 -0.1623 -0.2807 0.1360 0.1842 -0.2105 -0.2544 -0.2018 -0.3202 0.1711 -0.2588 -0.2675 -0.2719 0.2105 0.2193 -0.2632 -0.2368 -0.2412 0.1579 -0.2149 0.2368 0.1930 -0.2105 -0.2325 0.1842 -0.2719 0.1930 0.1842 0.1930 0.2061 -0.2544 0.4079 -0.1360 -0.2939 0.3772 0.2193 0.2500 -0.1447 -0.3904 0.1711 -0.1754 0.1579 0.2500 0.2763 0.3596 0.3684 -0.2719 0.1272 0.2632 -0.3246 0.1491 -0.2325 -0.2193 0.2632 -0.3421 -0.4737 0.2675 0.2719 -0.1140 0.3465 -0.3947 -0.3640 0.3158 0.3246 0.3947 -0.2281 -0.2105 -0.2939 -0.2061 0.2719 0.2412 0.2632 0.2325 -0.2675 -0.2105 -0.3114 0.2281 0.1930 0.1886 -0.2149 -0.1711 -0.4561 0.2675 -0.2237" HIT_INDICES="4 6 13 21 22 36 56 57 81 93 108 113" ES_PROFILE="0.0482 0.1228 0.1535 0.1754 0.2588 0.2281 0.1447 0.2281 0.1096 0.0965 0.0570 0.1053" RANK_AT_ES="22.0000" RANK_SCORE_AT_ES="10.7000"/>
  <DTG RANKED_LIST="SexDevelopmentGenesPRL_remapped.rnk" TEMPLATE="na_as_pre_ranked" GENESET="gene_sets.gmt#REACTOME_RNA_POLYMERASE_II_TRANSCRIPTION" ES="0.2450" NES="1.0669" NP="0.3709" FDR="1.0000" FWER="1.0000" CHIP="ftp.broadinstitute.org://pub/gsea/annotations_versioned/Human_Gene_Symbol_with_Remapping_MSigDB.v7.5.1.chip" RND_ES="0.2342 0.2703 0.1820 -0.1712 0.2577 0.2595 -0.1658 -0.3495 0.4162 -0.2811 0.3135 0.3892 -0.2216 0.1874 0.2667 -0.3514 0.3171 0.1369 -0.1730 -0.1892 -0.2829 -0.4288 0.2631 -0.2450 -0.2090 0.1369 -0.3243 0.1712 0.1604 -0.2486 -0.0973 0.2414 -0.4000 0.1568 -0.2180 -0.1568 -0.2901 0.2775 -0.2757 0.1910 0.1171 -0.1658 -0.1874 -0.3117 -0.1802 -0.2018 -0.1712 0.1874 0.2811 -0.2486 -0.1315 0.2486 0.1964 0.2901 0.2162 0.1532 -0.3009 0.2234 0.1514 0.1856 0.2234 0.1748 0.2450 0.3135 0.2108 0.3459 0.3712 0.2216 -0.1784 0.3351 -0.1892 -0.1874 0.2414 -0.3423 0.1892 -0.1550 0.1802 0.2505 -0.2216 0.2162 0.2685 0.2216 -0.1946 0.1928 -0.2360 -0.2342 0.1423 0.2252 -0.1676 -0.1946 -0.1802 -0.1946 0.3874 -0.3640 -0.3532 0.2685 0.1892 0.1856 -0.1658 0.3856 0.1351 -0.2126 0.2847 0.1946 0.2721 0.2811 -0.1982 0.3153 -0.1748 0.1514 0.1730 0.2198 -0.1982 0.2991 0.3117 0.2847 -0.1892 0.1550 -0.1369 -0.3225 0.2216 0.1892 0.2216 0.2577 -0.2559 0.2505 -0.2631 -0.2036 0.1820 0.2685 -0.1514 -0.1514 0.2036 0.3730 -0.1081 0.1514 -0.1315 0.2901 -0.1387 0.3441 -0.1586 0.2811 -0.2270 0.1495 -0.1027 0.1622 -0.2342 0.3838 0.3640 0.1586 0.1820 0.2450 -0.2180 -0.2090 -0.3676 0.2703 0.5045 -0.1910 0.1874 0.1928 0.1874 0.2865 0.1802 0.1784 0.3117 -0.1279 -0.2036 -0.2847 0.1910 -0.1532 0.2342 0.2288 -0.2072 -0.2000 0.2829 -0.1586 0.2396 -0.2649 0.3586 0.1495 -0.2883 0.1712 0.2036 -0.1712 0.1802 0.1802 0.2523 0.1568 -0.1135 -0.1207 -0.1964 -0.2342 -0.2595 0.2288 0.2180 -0.1532 -0.2342 -0.2162 0.1045 0.1676 -0.1712 -0.3423 -0.2234 0.2865 -0.1261 -0.1982 0.1694 0.2018 0.2523 -0.1748 -0.2018 -0.3297 0.1910 0.3495 -0.2847 0.1351 0.2090 0.2216 0.1441 0.1495 -0.2721 0.4108 0.2667 -0.1712 -0.1910 0.2036 -0.1712 0.1892 0.1820 -0.2360 0.2252 -0.1982 -0.3099 0.1550 0.2198 -0.2306 0.2973 0.2559 -0.2144 -0.3640 -0.2162 -0.2901 -0.2036 -0.2036 0.2252 -0.3135 0.1820 -0.1982 0.1586 0.1550 -0.4018 0.4775 0.2108 0.3153 -0.2108 -0.1730 -0.2468 0.2595 -0.1586 0.2973 0.2901 -0.2126 0.1730 -0.1928 -0.1676 0.1892 0.1856 0.1045 0.3045 0.1351 0.1279 -0.2450 0.2018 -0.1856 -0.1874 0.2865 0.1856 -0.1802 0.2577 -0.2468 -0.1153 -0.2288 -0.3297 -0.2090 -0.3405 0.1892 0.3766 -0.1964 0.3964 0.1712 0.3532 -0.1171 -0.1550 0.1387 0.2054 0.2703 0.1784 0.2865 0.2342 -0.2090 0.3063 0.2901 0.2468 0.2541 -0.2090 0.2378 0.2036 0.2613 0.4108 -0.2559 -0.1892 -0.2306 -0.1730 -0.1514 0.2036 -0.2378 -0.1405 -0.2288 0.2577 -0.1477 0.1640 -0.3117 0.4757 0.2541 0.2793 -0.2378 -0.2216 -0.4324 -0.2595 0.1802 0.2162 0.1495 0.1766 0.1477 0.1586 -0.2306 -0.1946 0.3604 0.3423 -0.1045 -0.1171 -0.2036 -0.2126 -0.3117 0.3405 -0.2162 0.2324 -0.1676 0.1532 0.2108 -0.2072 -0.1856 0.2757 0.2973 -0.1495 -0.3586 0.3423 -0.1586 -0.1712 -0.1982 0.3171 -0.1802 0.2072 -0.1856 0.2577 -0.2577 -0.3117 0.1928 -0.2090 -0.2847 0.2757 0.1964 0.2432 0.2739 -0.1748 -0.2937 -0.3297 0.1874 -0.2559 -0.2036 -0.1550 -0.2216 -0.2018 -0.1982 0.3676 -0.3045 0.1207 0.3171 -0.2072 0.2144 -0.1856 0.1982 0.2180 0.1730 0.1369 0.2072 0.1856 0.3928 0.1730 0.2937 0.1622 0.3369 -0.2000 0.2126 -0.1333 -0.2775 0.2523 0.1405 0.1712 -0.1802 -0.1730 0.4072 0.2991 0.1766 0.2216 0.1189 0.2414 0.2018 0.3333 0.2162 0.1459 0.1766 -0.2468 -0.4216 -0.2072 0.2955 -0.1225 -0.2072 -0.2541 0.3495 -0.2847 0.1856 -0.1622 -0.2577 0.3315 0.2631 -0.1928 -0.2775 0.1766 -0.2324 -0.2432 -0.1495 -0.3279 0.3009 0.2198 0.1694 0.2054 0.2108 0.1171 0.3027 0.1604 -0.2523 0.3964 -0.1099 -0.2252 -0.2541 -0.2523 -0.2324 0.1676 0.3135 0.1964 -0.2703 0.2739 -0.1477 -0.3189 -0.1892 -0.1333 0.2072 -0.1820 -0.2541 0.3423 -0.1730 0.1910 -0.2450 -0.2090 -0.2793 0.2829 0.1586 -0.2901 0.1622 -0.2396 -0.1730 -0.2000 0.1964 0.2252 -0.2613 0.1820 0.4342 -0.3045 0.3441 -0.1838 -0.1874 -0.2198 0.3586 0.3171 -0.3009 0.1387 0.2306 -0.1784 -0.2847 -0.1207 -0.2072 0.3532 0.4072 -0.2523 -0.3297 0.1640 0.1694 -0.2937 -0.3892 0.1910 0.2270 -0.3369 0.2090 0.2523 0.2360 -0.2649 -0.2631 0.2360 -0.3117 0.1081 0.1640 -0.2613 0.1748 0.2991 0.2595 0.3405 0.1640 0.1712 0.1694 -0.4270 0.2685 0.1874 -0.1856 0.2577 -0.2216 -0.2847 0.2198 -0.1784 0.1748 -0.3928 0.2541 -0.1441 -0.1748 -0.1766 -0.1351 0.2216 -0.1964 -0.2901 0.3009 -0.4685 -0.1946 0.2270 0.3694 -0.2252 -0.2342 0.2793 0.3423 0.1586 0.3153 -0.2306 -0.2901 0.3441 -0.2577 -0.3027 0.2126 -0.2685 0.1784 0.2577 0.2414 0.1676 -0.1982 -0.3153 -0.2721 -0.3243 -0.2829 -0.2486 -0.1099 -0.2288 -0.2360 -0.3405 0.2180 -0.1658 -0.1459 0.1171 -0.2108 0.1820 0.2595 0.2270 -0.1766 0.3261 -0.2649 -0.2450 -0.2991 -0.2072 -0.1694 0.2108 -0.1495 0.1550 -0.3730 0.2703 -0.2108 -0.2216 -0.1550 -0.1892 -0.3315 -0.1640 -0.1712 0.2450 -0.1694 -0.3225 -0.1261 0.2486 0.2973 -0.2396 -0.1514 -0.1748 0.3315 -0.1748 0.2757 -0.1550 0.3838 0.1459 0.1784 -0.1532 -0.1171 -0.1369 0.1351 0.2739 0.2342 0.1730 0.1712 0.2252 0.2505 0.3081 0.2793 -0.2018 -0.2919 0.1802 0.2811 0.1748 0.3820 -0.3477 -0.3009 0.1586 0.1712 -0.1351 0.2450 -0.2252 -0.3387 -0.2216 0.3027 -0.1874 0.2162 -0.2829 0.3063 -0.2180 -0.2450 -0.2919 -0.3135 -0.2216 -0.2378 0.2288 0.1694 0.1982 0.2162 -0.1946 0.1568 0.1712 0.1459 -0.1874 -0.2072 0.2613 -0.1784 0.2631 0.1874 -0.1748 -0.1676 -0.1820 -0.1712 0.3441 -0.2414 -0.3135 0.3405 0.2288 -0.2036 0.1712 0.1910 0.1586 0.2144 -0.3658 -0.2432 -0.2667 0.1802 0.2036 -0.2595 -0.3532 0.2901 -0.3477 0.1622 -0.1820 -0.1676 0.2234 -0.1712 -0.1532 -0.1550 -0.1856 0.2865 -0.2252 0.2468 -0.1441 0.2108 -0.1766 -0.2324 -0.3315 -0.2342 0.2234 -0.1405 0.2288 -0.2144 -0.2072 0.2018 0.3532 -0.2649 -0.1568 -0.1532 -0.2793 -0.1874 -0.2775 -0.3712 -0.2324 -0.1405 -0.1712 0.1532 0.2342 0.2162 0.2757 0.1568 0.2288 0.2180 -0.2072 -0.1099 0.2523 -0.1604 0.2541 -0.1892 -0.2162 0.1351 0.2234 -0.2324 0.1784 -0.2559 0.2216 0.1802 0.1387 -0.2955 0.1441 -0.1495 0.1297 0.1982 0.2342 -0.1712 0.2108 0.3586 -0.1351 0.2288 -0.1171 -0.2144 -0.2000 -0.1730 -0.2036 0.2288 -0.1333 -0.1532 0.1946 0.2342 -0.2631 0.1459 -0.2216 -0.2054 0.2072 0.1964 -0.2234 -0.2883 -0.3063 -0.2396 0.2198 -0.2108 -0.1207 0.1532 0.1856 -0.1514 -0.1063 -0.1495 0.2901 -0.1658 -0.1459 -0.1532 0.2306 -0.1820 -0.2757 0.1495 0.1441 -0.2973 0.1369 0.2198 0.1676 -0.1387 -0.1748 0.2721 -0.1405 -0.1676 -0.1441 0.2595 0.1495 0.3027 0.2054 0.1495 0.2054 0.1225 0.2396 0.2721 0.1640 0.2739 -0.1982 -0.2486 0.2721 0.1604 0.1892 0.3712 0.2252 -0.1892 0.1297 0.2847 0.2162 0.1820 0.1622 -0.2559 -0.2090 -0.2883 0.1387 0.1730 -0.2613 0.1820 -0.1423 -0.1802 0.2198 0.2000 -0.1333 -0.1910 0.2342 -0.2865 0.1387 -0.1802 0.1874 0.1387 0.2613 0.1712 0.1315 -0.1622 0.3297 0.1892 0.2883 -0.1946 -0.3243 -0.2667 -0.2541 -0.2180 0.2757 0.2955 -0.2270 -0.2018 -0.2126 -0.2450 0.1027 -0.2991 0.1838 0.1748 0.2450 -0.2252 0.2324 0.2757 0.1694 -0.3982 -0.2252 -0.2811 0.3045 -0.1964 0.1964 0.2180 -0.2108 -0.4342 -0.1820 -0.2559 -0.2613 0.2757 -0.1477 0.2793 -0.2937 0.1694 -0.1946 0.2342 -0.2468 -0.1369 0.2721 0.2036 0.2072 0.1586 0.2685 -0.1892 -0.1604 -0.1658 -0.2973 0.1622 -0.1766 0.2955 -0.2955 0.2360 -0.2793 -0.2559 -0.1838 -0.3063 0.2126 0.2252 -0.2000 0.2649 -0.3189 -0.2432 -0.2180 -0.1207 0.1622 0.2541 0.2703 -0.2072 0.2757 -0.2342 -0.1712 0.2162 0.1676 0.1712 0.1261 0.1604 0.2523 0.1604 0.2523 0.2450 -0.1586 -0.2252 0.2216 -0.2811 -0.2432 -0.1405 0.3477 0.2162 0.2270 0.1946 0.1351 0.3063 -0.2414 -0.2973 0.2342 0.3243 -0.1820 -0.2342 -0.1568 -0.1009 -0.1640 -0.1369 0.1495 0.1892 -0.2072 -0.2252 -0.2703 0.3207 0.2270 0.2432 -0.2973 -0.1207 0.1279 -0.2559 0.1297 0.2360 0.1171 0.1405 -0.1243 0.2649 -0.2216 0.2378 0.2126 -0.2973 -0.3189 0.1946 0.2414 -0.3622 -0.1622 0.1243 0.1532 -0.2270 0.2703 -0.1640" HIT_INDICES="0 1 19 20 29 30 33 39 63 87 104 107 110 113 116" ES_PROFILE="0.0667 0.1333 0.0468 0.1135 0.1081 0.1748 0.2234 0.2450 0.1045 -0.0360 -0.1135 -0.0649 -0.0162 0.0324 0.0811" RANK_AT_ES="39.0000" RANK_SCORE_AT_ES="4.9700"/>
  <DTG RANKED_LIST="SexDevelopmentGenesPRL_remapped.rnk" TEMPLATE="na_as_pre_ranked" GENESET="gene_sets.gmt#HP_GENERALIZED_HYPOTONIA" ES="0.2000" NES="1.0813" NP="0.3594" FDR="1.0000" FWER="1.0000" CHIP="ftp.broadinstitute.org://pub/gsea/annotations_versioned/Human_Gene_Symbol_with_Remapping_MSigDB.v7.5.1.chip" RND_ES="0.2346 -0.2692 0.4369 -0.1662 -0.2246 0.1762 0.1454 0.1300 -0.2131 0.2831 0.1938 -0.1108 0.1931 -0.1900 -0.1677 0.1846 -0.1169 0.1723 -0.1315 -0.2992 0.1631 -0.1315 -0.1446 -0.1746 0.1762 -0.1654 -0.1823 -0.1738 -0.1431 -0.1077 0.1000 0.2631 -0.3538 0.2577 -0.1831 -0.1231 -0.1292 -0.1808 -0.1531 -0.1715 0.2015 -0.2069 -0.1592 0.1362 0.1392 -0.1362 0.2031 -0.3277 0.2538 -0.1946 -0.2377 0.2200 -0.2246 0.2608 0.2046 0.1177 -0.1431 -0.1423 -0.1500 0.1677 0.2785 0.1562 -0.2762 -0.2023 -0.1192 -0.1492 -0.1215 0.1600 0.2077 0.1600 -0.1715 -0.3269 0.2115 -0.1415 0.1208 0.2146 0.2377 0.3377 -0.1692 0.1738 -0.1515 0.1862 0.1762 -0.1377 -0.2231 0.1392 -0.1415 0.1385 0.1331 -0.2431 0.1885 0.1969 0.2362 0.1400 0.1308 0.1331 -0.1762 -0.2515 0.0892 -0.1569 0.2062 -0.1915 -0.3323 0.2215 -0.2946 -0.2885 0.2492 0.2992 -0.1323 0.1738 0.2062 -0.1231 -0.3185 -0.1862 -0.1792 0.1746 -0.1885 -0.2223 -0.1331 0.1200 -0.1069 -0.1662 -0.2215 -0.2485 -0.2146 0.1877 -0.2015 -0.1477 0.1377 0.1423 -0.2262 0.1285 0.2269 0.2192 -0.1177 0.1423 0.1585 -0.1785 -0.1377 -0.1346 0.1731 -0.2177 0.1331 0.1262 0.1592 -0.1985 -0.1331 0.1646 -0.1400 -0.2415 0.2546 -0.2469 0.1792 0.1531 -0.2892 -0.1854 0.2869 0.1800 -0.2408 -0.2631 -0.1515 -0.1700 -0.1862 0.3577 0.1623 -0.1015 0.1108 -0.2785 -0.1577 -0.1662 -0.1731 -0.1800 0.2446 0.2123 -0.2023 -0.1408 -0.2038 0.2362 0.2585 -0.2631 0.1077 0.1877 0.2415 0.2162 0.2685 -0.1562 0.1500 0.1800 0.2277 -0.1031 0.2115 0.1731 0.1023 -0.1431 -0.1177 -0.2223 0.1854 0.2708 -0.1746 0.1900 -0.1608 -0.3192 0.1446 0.3108 -0.1615 0.2585 -0.1262 -0.1792 0.2262 0.1708 -0.1262 -0.1608 -0.2223 0.1231 0.1685 0.2185 0.1046 -0.3700 0.1600 -0.1800 -0.0908 0.1585 -0.2246 0.1785 0.2031 0.1723 -0.2346 -0.1969 -0.2754 0.1123 0.2823 0.2346 0.1892 -0.2508 -0.1408 0.1362 -0.1362 -0.1654 0.1462 0.2892 0.1238 0.1177 -0.1492 -0.1215 -0.2700 0.1500 0.2354 -0.2346 0.1192 0.3208 0.1346 -0.1231 0.1692 0.1031 -0.2246 0.2508 -0.2438 0.2831 -0.2738 0.1846 0.1446 -0.1592 -0.1885 -0.1777 0.1092 -0.1769 0.1446 -0.2308 0.2031 0.2546 0.1554 -0.1462 -0.3762 0.1277 -0.2292 0.1600 0.1446 0.1077 0.2246 -0.2531 0.2077 -0.1562 0.2062 -0.1515 0.1685 0.1192 -0.2108 -0.2438 0.2354 -0.1292 0.1738 -0.1915 -0.1608 -0.2700 0.1462 -0.2208 -0.1677 -0.1600 0.1631 0.1846 0.1638 0.1877 -0.1946 -0.1931 -0.2062 0.1185 0.1915 0.1677 -0.1346 0.1731 0.1800 -0.1500 -0.1869 0.2169 0.1746 0.2077 0.2869 0.1415 0.2154 -0.2185 -0.2200 0.1238 0.1300 -0.2338 0.1231 -0.1846 0.1715 -0.1092 -0.1962 0.1469 0.1846 0.4246 -0.1531 0.2092 -0.1962 0.1138 -0.1177 0.1754 -0.0954 0.1223 -0.1300 -0.1123 -0.1631 0.2069 -0.1923 -0.2515 -0.1431 0.1546 0.2031 -0.1500 -0.2054 -0.1085 0.1008 0.2377 0.2385 0.2238 0.2215 -0.1277 -0.1277 -0.2154 0.1208 -0.1985 -0.2192 0.1146 -0.1431 -0.2277 -0.1123 0.1500 0.2269 -0.1469 0.2631 -0.2562 -0.2246 0.1677 -0.1885 0.2908 0.1762 -0.1577 0.2715 0.0869 -0.1162 0.1262 0.1146 0.0862 -0.2046 0.1692 -0.3269 0.2246 -0.1831 -0.2731 0.2277 0.2577 -0.2877 0.1169 -0.2431 0.1808 -0.2108 0.2423 0.1831 0.1792 -0.2631 0.1954 0.1123 0.1115 -0.2315 0.1515 -0.1600 -0.2092 -0.1646 -0.3477 0.1362 -0.2577 0.1577 0.1162 -0.1300 -0.1885 0.1131 -0.1362 0.1985 0.3115 0.1462 0.1215 0.2008 -0.0977 0.1962 0.1269 0.1723 0.2162 0.2208 -0.1677 0.1385 0.1700 -0.1592 0.2262 -0.2238 -0.2085 -0.2200 -0.1438 0.1408 0.1962 -0.2454 -0.1762 0.1408 -0.2731 0.1731 -0.2223 -0.1354 0.2131 0.1962 -0.2915 -0.2777 0.1662 -0.2046 0.1562 0.2777 -0.1992 0.1738 -0.1938 0.2262 -0.1554 0.3146 -0.1915 0.1877 -0.1762 0.2769 0.2085 -0.1246 0.1315 0.1592 0.2123 0.2238 0.1177 -0.1538 -0.1823 -0.2892 -0.1531 -0.1715 0.1869 -0.2608 -0.1215 -0.1046 -0.2277 0.2085 0.1677 -0.1715 0.2262 -0.1546 0.1408 -0.2323 -0.2377 -0.1738 0.1608 -0.2469 -0.1546 0.1292 -0.2685 0.2562 0.2446 -0.1546 0.1615 -0.2992 -0.1254 -0.1315 -0.2346 -0.2169 0.2323 0.1485 0.2854 -0.1631 0.1246 0.1792 -0.1223 0.2985 -0.2600 0.1469 -0.1400 0.1446 0.1462 0.2815 -0.1277 0.1223 -0.2592 0.2446 -0.1846 -0.1754 -0.1508 -0.1346 -0.1062 0.1685 0.1531 0.2700 -0.1300 -0.1508 0.2362 0.1546 -0.1723 0.1492 0.1292 0.1946 -0.2423 0.1423 -0.1177 -0.1385 -0.1962 -0.1362 -0.3385 0.1100 -0.2315 0.3092 -0.1508 -0.1585 -0.2038 0.1169 0.2208 -0.1592 0.1469 0.1600 0.2792 0.1738 -0.3100 0.1831 -0.1100 -0.1738 0.1692 -0.1477 0.1138 0.1462 0.1269 -0.2077 -0.1315 -0.1223 -0.2285 -0.2477 0.1215 0.2115 0.2400 -0.1292 0.2177 0.3892 -0.1385 0.1208 -0.1246 -0.1708 -0.1246 -0.1400 -0.1492 -0.1531 0.1854 -0.1685 -0.1415 -0.1215 0.1808 0.2008 -0.2015 -0.1754 0.1138 0.1377 0.2669 -0.1246 0.1392 0.2792 0.2146 -0.1969 -0.1892 -0.1477 0.1392 0.1223 -0.1685 0.1808 0.1715 0.2931 0.2338 -0.2808 -0.1608 -0.2554 -0.1708 0.1008 0.2377 0.2154 0.2269 0.1362 -0.2646 0.2723 -0.1023 0.2646 0.2531 0.0962 0.1538 -0.1469 -0.1208 0.2823 0.1554 -0.1115 -0.1862 -0.1277 -0.1538 0.1162 0.2500 -0.1600 -0.1915 0.1454 0.1354 -0.1669 -0.1577 -0.1969 0.0900 -0.1623 0.2185 0.1892 0.2369 0.1054 -0.2923 0.1385 -0.1400 0.2000 0.1331 -0.1954 -0.2315 -0.2008 0.3331 0.1500 0.1077 -0.1762 0.1515 0.0838 0.2177 0.1085 -0.2485 0.2746 0.1446 0.1069 -0.1223 0.1138 -0.1685 -0.1646 0.1208 -0.1715 0.1446 -0.2785 0.2462 -0.2169 0.1908 -0.1346 -0.1746 0.0946 -0.2246 -0.1854 -0.1162 0.1331 -0.3423 -0.1408 0.2023 -0.1031 -0.3123 -0.1392 0.2246 0.2792 -0.1292 -0.1831 0.1938 0.1815 -0.1915 0.1238 -0.2492 0.1954 -0.1354 0.2023 0.2262 -0.2185 0.1677 -0.1585 -0.2085 -0.1969 0.1062 -0.2577 0.2169 0.1546 0.2408 0.1715 -0.1585 -0.1362 -0.0954 0.1777 -0.3246 -0.1246 -0.1408 0.1615 -0.2531 0.2008 0.2362 0.2777 -0.1292 0.1769 -0.1677 0.1200 0.1562 0.1846 -0.1262 0.3577 0.3015 0.2115 0.1800 0.1638 0.1408 0.1577 0.2631 0.1562 0.1292 -0.2431 0.2731 0.2215 0.2169 -0.2746 -0.2177 0.1731 0.1208 -0.2146 0.1131 -0.1238 -0.0977 -0.2823 0.1808 0.1731 -0.0854 -0.2177 0.2231 -0.1454 0.1346 0.2700 -0.3092 0.2892 0.1354 -0.1208 0.1462 -0.2262 0.1762 -0.2285 0.2646 -0.1531 -0.2862 0.1069 0.1169 0.1315 -0.2231 -0.1692 0.1700 0.2654 0.1400 0.1877 0.1323 0.1315 -0.1677 0.1608 -0.1585 0.1446 -0.1792 -0.1431 0.1900 -0.1454 0.2323 -0.2031 0.1769 0.1546 -0.2638 0.1092 0.2377 0.1715 0.2138 0.1423 -0.1208 0.2323 0.1869 -0.1177 -0.1677 -0.1808 -0.1900 0.1431 0.1546 0.1131 0.2700 0.2108 -0.2069 -0.1208 0.1346 0.1231 0.1615 -0.1123 -0.1646 0.2808 0.1831 -0.2015 0.1823 0.3246 -0.1331 0.1792 0.2069 -0.1492 0.2292 0.1077 0.2508 -0.2723 -0.2008 0.1092 0.2515 0.1038 -0.1769 0.2346 -0.1492 0.1577 0.2046 -0.1508 -0.1408 -0.1946 -0.1931 -0.2046 -0.1623 0.1938 -0.1615 -0.1815 -0.1492 -0.1408 0.2054 0.1692 0.1300 -0.1392 0.1846 -0.1662 0.1608 0.1100 0.1600 0.2862 0.1977 0.3446 -0.3208 -0.1715 -0.2131 0.3092 -0.1331 -0.2054 0.2515 -0.2215 -0.2208 -0.1915 0.1000 0.1815 0.2292 -0.1754 -0.1946 0.1962 -0.2069 -0.2223 -0.1346 -0.1231 -0.1515 -0.1646 0.2162 -0.2031 -0.1831 -0.1946 -0.3131 -0.2046 0.2323 -0.3146 -0.2823 0.1923 0.1362 -0.1523 0.1492 0.2492 -0.2431 0.1585 0.3323 0.1215 -0.1408 -0.1662 -0.1031 0.1708 -0.1938 0.1115 -0.2500 0.1785 0.1062 0.1977 -0.2169 0.2323 -0.1854 -0.1146 -0.1846 -0.1431 -0.1262 0.0962 -0.1915 -0.2077 -0.0962 0.1900 -0.2254 0.1392 -0.2046 -0.1792 -0.1877 0.1054 -0.2662 0.1700 -0.1600 0.2008 -0.1531 -0.1677 -0.2331 -0.1523 0.1246 0.2538 0.1908 0.2523 0.1554 0.1746 0.1285 0.2185 -0.1746 -0.2269 0.1577 0.2015 0.0715 0.1469 -0.1931 -0.2500 0.1531 -0.3123 -0.1762 0.2008 0.2215 -0.1031 0.3154 -0.3246 0.1646 -0.1100 -0.1677 -0.1485 -0.2792 -0.1431 -0.1346 -0.1900 -0.2392 0.1677 0.1554 0.2331 -0.2546 0.1538 0.1277 0.2800 0.1677 0.1323 0.1862 0.1400 -0.1054 -0.1531 0.1423 0.1577 -0.1277 0.1315 -0.2292" HIT_INDICES="0 1 5 11 20 25 28 30 33 35 38 40 42 53 57 65 71 72 76 83 84 88 97 109 112 113" ES_PROFILE="0.0385 0.0769 0.0854 0.0738 0.0323 0.0308 0.0492 0.0777 0.0962 0.1246 0.1431 0.1715 0.2000 0.1385 0.1469 0.1154 0.1038 0.1423 0.1508 0.1292 0.1677 0.1762 0.1346 0.0631 0.0815 0.1200" RANK_AT_ES="42.0000" RANK_SCORE_AT_ES="3.7400"/>
  <DTG RANKED_LIST="SexDevelopmentGenesPRL_remapped.rnk" TEMPLATE="na_as_pre_ranked" GENESET="gene_sets.gmt#HP_KYPHOSIS" ES="0.2587" NES="1.0838" NP="0.3287" FDR="1.0000" FWER="1.0000" CHIP="ftp.broadinstitute.org://pub/gsea/annotations_versioned/Human_Gene_Symbol_with_Remapping_MSigDB.v7.5.1.chip" RND_ES="-0.1926 0.3050 -0.2437 -0.1947 -0.2505 -0.2321 -0.1266 -0.2907 -0.4506 0.1749 -0.2233 -0.2444 -0.1436 0.2410 -0.2696 0.2253 0.4091 0.2138 -0.1845 -0.2764 -0.1675 -0.2410 0.2594 0.1600 0.2444 -0.2417 0.1784 -0.1518 0.1790 -0.4867 0.2083 0.3826 -0.3703 0.2355 -0.1498 -0.1906 0.1450 -0.2594 0.1702 -0.2614 0.3322 -0.1450 0.2648 -0.2505 0.2607 0.2621 0.2165 -0.3152 -0.2301 0.3063 -0.1355 0.3240 0.2260 0.2165 0.3002 0.2022 -0.1913 0.1858 0.2165 0.1736 -0.1647 -0.1695 -0.2723 0.2001 -0.1511 -0.1484 -0.1348 -0.3063 0.2090 -0.2791 0.2253 0.2709 -0.1307 -0.2410 0.3880 -0.2457 0.2280 0.2131 0.2076 -0.2444 -0.2226 -0.3261 -0.2784 0.3329 -0.2294 -0.2403 -0.2934 0.2301 0.1430 0.2151 -0.2417 -0.2845 0.1423 0.2818 0.2076 0.3594 -0.1818 0.2995 -0.2900 0.1967 0.2103 -0.4064 -0.1886 -0.2771 0.2757 0.2083 0.2532 -0.2818 0.2212 0.1995 0.2764 -0.1579 0.2546 0.2199 -0.2165 -0.2914 0.3268 -0.1348 -0.2464 0.1933 0.2791 -0.1797 0.2029 -0.1620 -0.3029 0.2580 -0.2192 0.2682 -0.2526 -0.4275 -0.3057 0.1457 -0.1341 -0.1361 0.2328 -0.2764 -0.2791 -0.2178 -0.3295 -0.1797 -0.3288 0.1756 -0.1736 -0.3649 -0.2206 -0.2975 0.2675 -0.2219 0.2614 -0.1688 0.1668 -0.3587 0.3118 -0.2253 -0.1430 -0.1852 -0.2743 0.2083 -0.4711 -0.2845 0.2560 -0.3717 0.2355 -0.2206 0.1913 -0.0933 -0.1722 -0.3676 -0.1784 0.2049 0.1661 0.2267 -0.1879 0.1586 0.1423 0.2580 -0.2144 0.3091 0.2553 0.2859 -0.2430 0.1763 -0.2961 0.3887 0.3730 -0.1736 0.3860 0.3233 0.2308 -0.2791 -0.2553 0.1287 0.3274 0.1409 -0.2056 -0.1620 -0.1995 -0.3199 -0.3145 -0.2675 -0.2941 -0.1988 0.2172 -0.1954 -0.2056 0.1396 -0.1995 -0.1525 -0.1988 0.3676 0.2178 -0.2403 0.1681 0.1178 -0.3649 0.2172 -0.3063 0.2301 0.3383 -0.3737 -0.1797 -0.2233 -0.4091 0.1879 0.3445 -0.2696 -0.2042 0.1232 0.3186 0.2076 -0.3451 -0.2682 0.2206 0.3465 0.2845 -0.4241 0.3206 -0.3764 -0.2342 -0.2471 0.3172 -0.4506 -0.2389 0.4241 0.3213 0.1852 0.2995 -0.2226 -0.2314 0.2757 0.2280 -0.3472 0.1797 -0.1579 0.2076 0.1906 0.1184 0.2526 -0.2498 0.2253 0.2526 -0.3853 -0.1770 0.1321 -0.2791 0.2117 -0.3322 -0.1532 -0.1811 -0.1430 0.2587 0.2383 0.1995 0.1852 -0.1995 -0.2063 0.2743 -0.3091 0.3295 -0.2206 -0.3492 -0.2471 0.3479 0.2090 0.3118 -0.2042 -0.2505 0.2253 0.3383 0.1396 0.2961 -0.3676 -0.1620 0.1184 -0.1368 0.2267 0.3288 -0.2314 0.3091 -0.4064 -0.2968 -0.2226 0.2342 -0.2349 -0.2709 0.2342 -0.4125 -0.1184 0.3642 -0.1450 -0.4084 -0.1436 0.1661 -0.2464 0.1852 -0.2634 -0.1790 -0.3002 0.1770 -0.2117 -0.3799 0.2498 -0.1729 0.3472 -0.2253 -0.2076 0.2553 0.1811 0.2464 0.1736 -0.1756 0.2049 0.2995 0.2696 -0.2403 -0.1852 0.1423 -0.2532 -0.2471 -0.4295 0.1865 0.2253 0.2355 -0.3329 -0.1974 -0.2022 0.2471 -0.2417 -0.1995 0.1613 -0.1552 -0.2491 -0.2560 -0.1491 -0.1647 -0.2219 0.2117 -0.2703 0.4541 0.1307 0.2001 -0.1749 0.3560 -0.2090 -0.2505 -0.2621 -0.2029 0.3717 -0.1525 0.1940 -0.1239 0.1532 0.2144 -0.2029 0.1906 -0.2131 0.2165 -0.1436 -0.2206 0.1620 0.1784 0.3029 -0.3649 -0.2376 -0.1586 -0.2349 -0.2403 -0.2253 -0.1858 -0.1681 -0.2212 0.3091 0.2607 0.2709 -0.2818 0.2233 0.2587 -0.3581 -0.2607 0.2178 0.2015 0.1865 0.1525 0.3199 0.3240 0.1838 0.1913 0.3390 -0.4152 -0.3125 -0.2226 0.3410 -0.1511 0.2022 0.1961 0.2478 -0.2035 0.3063 -0.4275 0.2233 -0.2505 -0.3152 -0.1852 -0.1491 0.1634 0.1961 -0.3506 -0.1790 0.2280 -0.2035 -0.1886 -0.1409 -0.2764 0.2880 0.1947 -0.2022 -0.2648 0.1940 0.1470 0.3921 0.3445 -0.2267 0.1532 -0.2199 0.2498 -0.1722 0.1845 0.2233 0.2417 0.1164 0.1525 -0.2138 0.1661 0.1756 -0.2410 -0.1872 0.1961 -0.1913 0.3172 -0.4384 0.2934 0.2852 0.1865 -0.1634 -0.1613 -0.1763 -0.3417 0.1600 0.2614 0.2607 -0.1906 -0.2124 -0.3186 -0.1607 -0.2165 -0.2015 -0.1947 0.1484 0.4241 0.2464 0.2491 0.1729 0.2376 -0.1334 -0.2682 0.2968 -0.2703 0.1722 -0.3145 0.1974 0.3022 -0.2560 -0.1695 -0.3533 0.3975 0.1852 -0.1906 -0.4364 0.1811 0.3975 0.2771 0.2791 -0.3084 0.2314 0.1790 0.1852 -0.2430 0.1579 -0.1607 -0.1852 0.1784 0.3975 -0.3036 0.2532 -0.2621 -0.2648 0.2355 -0.2682 -0.2641 -0.2634 -0.1327 -0.2056 0.2703 0.1967 -0.3975 -0.1641 -0.3390 -0.2505 -0.4003 0.2410 -0.1702 0.1538 -0.1947 0.2294 -0.2110 0.1729 0.1157 -0.1334 0.1668 0.1647 -0.3138 -0.3213 -0.3703 -0.1518 -0.2682 0.3118 -0.4118 -0.1736 -0.1824 0.4146 0.1586 0.1906 0.4595 -0.3438 -0.2941 0.2240 0.2015 -0.1559 -0.2798 0.3274 -0.1811 -0.1756 -0.1504 0.2764 0.3029 0.2383 0.1613 -0.2430 0.2934 0.3179 -0.2131 0.2703 -0.3642 0.3029 -0.1784 -0.2505 -0.1947 0.1940 0.3084 0.2253 0.2389 0.1729 -0.3622 0.2076 -0.1559 0.1947 0.2240 0.4187 0.2267 0.2253 -0.1681 -0.1852 -0.1967 -0.2240 0.1239 0.2314 0.2192 0.1620 0.3240 0.2730 0.3002 0.1709 -0.2553 0.1641 0.2546 -0.2103 -0.3683 0.1607 -0.1661 -0.1287 0.2029 -0.1688 -0.1668 0.3138 -0.3390 0.3771 0.2417 -0.1961 0.2090 -0.2144 0.2206 0.2532 -0.2117 -0.4922 -0.2212 -0.2968 -0.1675 -0.1484 0.2260 -0.2206 0.2355 -0.1784 0.1225 0.1947 -0.1995 -0.1198 -0.3499 0.2165 0.1940 0.1729 -0.2178 0.1749 0.1824 0.3533 -0.3615 0.2403 -0.2914 -0.1926 0.2219 0.1600 0.1504 -0.1736 -0.3186 0.2478 0.2437 0.2035 0.2369 0.2056 0.1545 0.1756 -0.1668 0.1961 -0.2498 -0.2594 0.2287 -0.1144 0.2083 -0.2090 0.1865 0.2138 0.2376 -0.2852 -0.3152 -0.2594 -0.2566 -0.3560 -0.3472 0.2165 -0.2886 -0.2287 -0.1858 0.2614 0.2621 -0.3526 -0.3084 -0.1287 0.3063 0.1634 -0.1355 -0.3295 0.3002 -0.2498 -0.1906 -0.1736 0.1906 -0.1777 -0.2199 0.4234 0.1273 -0.2444 0.3860 -0.1443 0.4248 0.1811 0.1464 -0.2376 0.1749 -0.1402 -0.2212 -0.2526 0.1647 0.2410 -0.1729 0.1845 -0.2580 0.2090 -0.2444 0.1545 -0.2328 0.3029 -0.2641 0.4207 0.2648 -0.2383 -0.1954 0.1688 0.4772 -0.2641 0.2233 0.2845 0.2206 -0.2696 0.1532 0.2437 0.2260 -0.2383 0.1579 -0.2240 -0.2355 -0.2260 -0.1661 0.1749 0.2641 0.1988 0.1940 -0.2178 0.2328 -0.3261 -0.2117 -0.1852 0.3383 0.2498 -0.1538 0.2505 0.1647 -0.2825 0.1613 -0.1518 -0.2621 0.3799 0.1770 -0.2703 -0.1688 -0.2886 0.1763 -0.3152 -0.2832 0.2621 -0.2948 0.2798 -0.1736 0.1253 -0.2873 0.2410 -0.2417 -0.2437 0.1620 -0.2301 0.2410 0.3615 0.1865 0.2675 -0.2042 -0.2560 -0.3833 0.1709 -0.2144 -0.2675 0.2376 -0.3036 0.2914 0.2478 0.2035 -0.1913 -0.4152 -0.2076 0.2920 -0.1430 0.4152 -0.3410 0.1402 0.2192 0.2369 0.2798 0.1396 0.1647 0.1504 -0.1961 0.3390 -0.1852 -0.3860 0.1709 0.4159 -0.1518 0.1749 -0.3982 0.2491 0.2621 0.2172 -0.2076 0.1144 -0.3111 -0.2811 0.2178 0.3390 -0.2355 0.2029 -0.3125 -0.2920 0.1988 -0.1852 -0.2042 -0.1225 -0.1926 -0.1355 -0.1961 -0.2049 0.2029 -0.2226 -0.2607 -0.4071 0.2022 -0.1423 -0.2430 0.3921 0.2383 0.2199 0.2083 -0.1736 0.2941 -0.2614 0.2641 0.2995 0.2178 0.1484 -0.2301 0.1430 -0.2178 0.2648 -0.2151 -0.4295 -0.2110 -0.2621 -0.2818 0.2553 0.2151 -0.1416 0.3499 -0.1967 0.2818 0.2287 -0.1681 -0.2029 0.2172 0.2029 -0.1491 0.2682 0.1137 0.1641 0.2199 0.2410 0.3948 0.2151 0.3472 0.2682 0.1552 -0.1450 -0.4091 0.3506 0.1355 0.1416 0.2280 0.2342 0.1498 0.1967 0.2267 0.3799 0.2553 0.2703 0.1586 0.2696 -0.2771 -0.2737 0.1722 0.2212 -0.1770 0.2825 0.1089 -0.2464 0.1634 0.2260 -0.1899 -0.1954 0.3268 -0.3465 -0.1852 0.3390 0.1879 0.2655 0.2328 -0.3390 0.3091 0.1736 0.1879 0.2124 -0.2995 0.1314 -0.3941 -0.2260 0.1375 0.3479 0.1688 -0.2587 -0.3268 0.1845 0.2791 0.1790 -0.2287 -0.2410 -0.2138 0.1865 -0.2852 0.2621 0.3948 0.2444 -0.2144 -0.1552 -0.1416 0.1933 0.2110 -0.2076 0.1348 0.1824 0.2798 0.2798 -0.1763 0.2138 -0.2321 -0.2035 -0.2519 -0.2784 -0.2771 -0.1293 -0.2212 -0.1647 -0.1790 -0.1899 -0.2410 0.2349 0.1607 0.1818 -0.2614 0.2471 0.2594 -0.1933 -0.1641 -0.2294 -0.1457 0.4622 0.2192 0.2560 -0.2349 0.3941 0.3125 0.2206 0.3887 0.2764 0.2314 0.3914 -0.0926 -0.3826 0.1906 0.4234 -0.2117 -0.2505 0.4003 0.2668 -0.1926 0.2383 0.1933" HIT_INDICES="1 3 14 25 27 37 39 52 57 71 91 96 97" ES_PROFILE="0.0681 0.1361 0.1246 0.1130 0.1811 0.1784 0.2464 0.2172 0.2587 0.2206 0.1293 0.1709 0.2478" RANK_AT_ES="57.0000" RANK_SCORE_AT_ES="1.0400"/>
  <DTG RANKED_LIST="SexDevelopmentGenesPRL_remapped.rnk" TEMPLATE="na_as_pre_ranked" GENESET="gene_sets.gmt#GOBP_ORGANIC_HYDROXY_COMPOUND_BIOSYNTHETIC_PROCESS" ES="0.2675" NES="1.0839" NP="0.3524" FDR="1.0000" FWER="1.0000" CHIP="ftp.broadinstitute.org://pub/gsea/annotations_versioned/Human_Gene_Symbol_with_Remapping_MSigDB.v7.5.1.chip" RND_ES="0.1140 -0.2544 -0.3333 0.1930 0.2105 -0.2544 0.2675 -0.2807 -0.2982 0.0965 0.1535 0.1930 0.4518 -0.2281 0.4211 0.2061 0.3070 0.3114 0.3158 0.3246 -0.1711 -0.2939 0.1754 0.2500 -0.2895 0.3026 0.2763 0.3991 -0.2675 0.2281 0.1842 -0.2368 0.3333 -0.2149 0.2851 -0.2412 0.2675 -0.1798 -0.3289 -0.3421 0.3684 -0.4561 -0.1667 -0.2939 0.1974 0.2544 -0.4254 -0.2500 0.3465 0.3114 0.1930 0.3070 0.2237 -0.1711 0.2500 0.1974 0.4123 -0.1886 -0.3070 -0.2018 0.2105 -0.2719 0.2149 0.1184 0.1316 -0.1667 0.2325 0.2149 -0.2895 0.3114 0.1228 -0.1974 -0.1974 0.1798 0.2061 -0.3026 0.3728 0.2632 0.1974 0.2632 0.1842 -0.1096 0.1404 -0.2325 -0.1623 0.2982 -0.3640 0.2763 -0.1711 0.3947 0.1579 -0.1447 -0.1667 -0.2412 0.2895 0.2807 -0.2851 0.5044 -0.1711 -0.1754 -0.1974 -0.2456 0.3377 -0.1535 -0.1447 -0.2632 -0.2675 -0.2018 0.2632 0.2588 0.3289 -0.3333 0.1798 -0.1535 0.2149 0.1930 -0.1184 0.1184 -0.2544 -0.2237 -0.2588 0.2719 0.1754 0.2851 -0.2018 0.3026 0.3026 0.1886 -0.2325 -0.5351 0.1711 0.1667 -0.2500 -0.2061 0.2456 0.2237 0.1623 -0.1535 0.3377 -0.2325 0.3377 0.1842 -0.3158 -0.3509 0.1140 0.3026 0.3772 -0.3114 0.2237 -0.1053 0.1228 -0.3070 -0.3465 -0.3816 0.3509 -0.2368 -0.1842 -0.4035 -0.2368 -0.1886 0.1711 -0.1491 -0.3246 0.1711 0.1447 -0.1711 0.3377 -0.2325 -0.1535 -0.2588 0.2325 0.2018 -0.1930 -0.1711 -0.2105 0.2763 0.1667 -0.1667 0.1623 0.2807 -0.1798 -0.1535 0.1535 0.1930 0.2588 0.2939 -0.1579 0.2719 -0.1579 0.1711 0.3333 0.1842 -0.2412 -0.2763 0.1404 -0.3333 0.1623 -0.3816 0.1711 -0.3816 -0.1974 0.3377 0.2588 -0.2456 0.1272 -0.1798 -0.3772 -0.2895 0.1667 -0.1886 -0.1886 0.1491 0.2325 0.2149 0.1404 -0.2982 0.1447 0.3465 0.2193 -0.2149 0.2763 0.1579 0.1886 -0.2105 0.1930 -0.1930 -0.2412 0.3114 0.1404 0.1886 0.3026 0.2061 0.2544 0.3553 -0.1667 0.1842 -0.4079 0.3772 0.2237 -0.3070 0.2018 0.1579 0.1623 0.3465 0.2105 0.4518 -0.2895 -0.2939 0.1798 0.1930 0.2018 0.3026 0.2675 0.3860 -0.2982 0.2544 0.1798 -0.3465 -0.3070 0.2456 -0.2632 -0.2105 0.2061 0.2588 0.2719 -0.3772 -0.2061 -0.3114 0.1447 0.1667 -0.2675 0.1754 0.2149 -0.4956 0.2281 0.1667 0.2456 -0.2807 0.2412 0.1623 -0.3114 0.2895 -0.1711 0.2018 0.3070 -0.2719 0.3904 -0.2018 0.2456 -0.1667 -0.2544 0.3947 -0.1974 0.2018 0.4868 -0.2719 -0.1535 -0.1535 -0.2018 0.1798 -0.1842 0.2500 0.1711 -0.2982 -0.1667 0.2895 -0.1579 0.2675 -0.1798 -0.2544 -0.2149 -0.1974 -0.2061 0.1491 -0.3684 -0.1579 0.1754 0.3289 0.2675 0.1930 -0.2237 0.1974 0.1360 0.2719 -0.1272 0.1842 0.2851 -0.2061 0.3860 0.1579 -0.1579 0.3728 0.4211 -0.3947 -0.3640 -0.2412 0.3509 -0.2368 0.2544 -0.1360 0.3333 -0.5132 0.1754 -0.3333 -0.2412 0.2105 0.1535 0.2544 0.1667 0.1930 0.3333 -0.2061 0.1711 -0.2193 0.1491 0.3421 0.1930 0.1930 -0.1798 -0.1316 0.3596 0.1711 0.1711 0.1623 -0.2675 0.1930 -0.2368 -0.3377 -0.1754 0.2368 0.1711 -0.4079 0.3421 0.1316 -0.3640 0.2851 -0.4254 0.2368 -0.1754 -0.2281 -0.2895 0.3509 -0.2807 -0.2325 0.1974 0.2281 0.3640 -0.2588 -0.1842 0.3289 0.2895 -0.2061 0.3377 -0.1535 -0.1974 0.3596 0.2105 0.2763 -0.2105 0.2588 -0.1579 0.2807 -0.2675 0.2763 0.2982 0.2105 -0.2895 -0.2807 0.2412 0.2939 -0.3158 0.3377 -0.1886 -0.1623 -0.1754 0.3465 0.2281 -0.2149 -0.1491 -0.2105 -0.3026 0.2105 0.2368 0.2763 0.3070 -0.1798 -0.1974 -0.1711 0.3509 0.2851 0.3246 -0.2368 0.2982 0.2588 -0.2544 -0.2544 -0.2412 -0.2588 0.1754 -0.3246 0.2193 0.3289 0.1930 -0.2281 0.2807 -0.3026 0.2588 -0.1711 -0.2149 0.2851 0.1754 -0.3377 -0.3772 0.3772 0.4474 0.3158 0.1272 0.1140 0.2061 -0.1886 0.5263 -0.1930 0.1842 -0.2719 0.1623 -0.2325 0.1842 -0.3991 0.1886 -0.2412 -0.1886 -0.1974 -0.2895 -0.2193 0.2719 -0.2281 -0.2588 -0.3860 -0.2105 -0.3465 0.4868 -0.3991 -0.3377 0.3333 -0.1930 0.1930 -0.2061 -0.2018 -0.1579 0.2193 -0.3509 -0.2281 -0.2412 -0.2281 -0.1974 -0.1579 0.2544 -0.1667 -0.1667 -0.1842 -0.2237 -0.1842 0.3684 0.2675 0.1228 0.2105 0.2412 0.3509 -0.2368 -0.2456 -0.1886 0.1535 0.1886 0.1798 0.1886 0.2544 -0.2939 0.1623 0.2763 -0.3158 0.2149 0.2061 -0.2018 -0.1798 -0.2061 0.2675 0.1930 0.1842 -0.2193 -0.2193 -0.1886 -0.1798 -0.2193 -0.3026 0.3728 -0.1974 0.3509 -0.2895 -0.3684 -0.3202 -0.3772 -0.1579 -0.1579 -0.2193 -0.1579 -0.2281 0.2018 -0.1667 -0.3333 -0.2588 0.2807 -0.1754 -0.1886 0.1798 -0.3114 -0.1667 0.2149 -0.3026 0.1974 -0.1754 0.2982 0.3772 0.2325 0.1930 -0.2193 -0.3377 -0.1842 0.2632 0.2412 0.1842 -0.1579 -0.2851 -0.1579 -0.2632 0.2719 -0.3640 0.2237 0.2675 -0.1798 0.2763 0.2675 0.2588 0.1842 0.2544 -0.2237 -0.2500 -0.2281 -0.2632 0.1667 0.1535 -0.2675 -0.1579 -0.3553 -0.2544 0.1711 -0.2193 0.2500 0.3596 0.1930 0.2237 -0.3158 0.4167 -0.2325 0.2763 -0.3904 -0.2982 -0.2588 0.1842 0.2061 -0.2149 -0.2281 -0.2061 -0.2763 -0.2851 0.2544 -0.2500 -0.2237 0.2632 -0.2632 -0.2719 0.1711 -0.1974 -0.2149 -0.1667 -0.3289 0.2939 0.1842 -0.2719 -0.2149 -0.2281 -0.3553 0.1535 -0.2675 0.2675 -0.2982 -0.3596 0.1842 0.2237 0.2588 -0.3289 -0.2281 0.2281 0.3070 -0.2456 0.3202 -0.1667 -0.2281 0.2500 -0.2368 0.1623 0.3202 0.1491 0.3860 -0.1667 0.2895 -0.2456 -0.2632 0.1667 0.1798 -0.1272 0.3860 0.2456 -0.3596 -0.2281 -0.1711 -0.3947 0.1754 -0.2325 0.2632 -0.4123 0.2675 -0.3333 0.3772 -0.3860 0.2105 -0.1842 0.2018 0.3289 0.1842 0.2105 -0.2193 0.1228 -0.2500 0.2368 0.3772 -0.3070 0.4035 0.2061 -0.2851 0.2895 -0.1842 0.3640 0.2675 -0.1360 0.2588 -0.1491 -0.2719 -0.3684 -0.2061 0.1579 0.3465 0.3026 -0.2193 0.2018 -0.3596 0.2105 0.1842 0.2325 -0.1798 -0.2851 0.2193 0.1842 0.1754 0.2895 0.2237 -0.1316 0.2061 0.2456 0.1491 0.2149 -0.2632 -0.2325 -0.3553 -0.3114 -0.2018 -0.2632 0.2675 0.2807 -0.2105 0.2018 0.1491 0.3158 0.1316 0.1623 -0.4605 -0.3114 0.3114 0.2895 -0.1140 -0.2281 0.3158 0.1842 -0.2807 -0.3509 -0.1579 0.1535 0.1754 0.2193 -0.1842 -0.1842 -0.2544 -0.1754 -0.4605 0.3158 -0.4518 0.2368 0.1842 -0.1711 -0.3246 0.2325 0.2544 0.3202 -0.1798 0.1623 -0.1754 0.1886 -0.1316 -0.2456 0.3860 0.2061 0.3333 -0.2018 0.2982 0.3289 -0.2588 0.3596 0.2939 -0.2719 0.2368 0.1535 0.1886 0.2807 0.1930 0.2149 0.1798 -0.1886 0.2237 0.2544 -0.2500 -0.4956 0.2193 -0.3114 -0.1316 -0.4912 0.1360 -0.2149 0.3246 0.2895 -0.1579 0.1491 0.1798 0.1798 -0.1579 -0.3377 -0.1842 0.2632 0.2982 -0.3202 -0.2061 0.2237 0.3158 0.1754 -0.3070 0.3026 -0.2281 -0.3772 -0.2675 -0.2061 -0.1798 -0.1447 0.3991 0.2412 -0.1579 -0.2018 -0.2325 -0.1579 -0.3860 -0.2061 0.3070 -0.2237 0.2149 -0.1404 -0.3465 -0.3114 -0.3728 0.2456 -0.4430 0.3421 0.2061 0.2061 0.3904 0.2807 0.2807 0.1842 -0.2149 0.3158 -0.3553 0.4561 0.2061 -0.1754 0.1842 0.3553 0.1184 0.2982 0.1974 -0.2325 0.3904 0.2412 -0.2895 0.2412 0.3289 0.1886 0.1579 -0.1930 0.1842 -0.0965 0.2807 0.2193 -0.2368 -0.2895 -0.3728 0.1754 0.3684 0.2149 -0.1447 -0.2500 -0.2412 -0.2982 0.1930 -0.2851 0.1535 0.1886 -0.2544 -0.5044 0.2281 -0.2939 -0.2544 -0.1579 0.2281 -0.1535 0.3026 -0.3596 0.1798 -0.2982 0.2544 -0.2061 0.2675 0.2675 -0.1579 0.1711 -0.1491 0.2193 0.3816 -0.3333 -0.1974 -0.2237 0.1842 -0.2061 0.2500 0.2412 -0.2851 -0.2851 0.4167 0.3289 -0.1842 0.3246 0.3509 0.1667 0.2632 -0.4342 -0.4035 0.1930 0.3158 -0.1491 0.1447 -0.2763 0.2632 -0.1623 0.3553 0.3070 0.2325 -0.4430 -0.2018 -0.2500 0.1579 -0.2456 0.3289 0.1360 0.2018 0.2982 0.2412 0.2939 0.1579 -0.2061 -0.2412 0.2018 0.3158 0.1228 0.4079 -0.1711 -0.2061 0.1404 -0.2939 -0.2325 -0.2632 -0.1842 -0.2982 0.2105 -0.1535 0.1798 -0.2325 -0.2763 0.2061 -0.1491 0.5132 0.2763 -0.1930 0.3509 -0.1579 -0.1272 -0.1711 0.1491 0.2193 0.2456 -0.1930 0.2237 0.2763 -0.1316 0.2895 0.2325 0.3596 0.1842 0.1711 0.2193 0.2061 0.2763 0.2061 -0.1579 -0.1754 -0.2281 -0.1228 -0.1667 0.2281 0.1974 -0.2149 -0.2588 0.3421 0.2544 0.2632 0.1667" HIT_INDICES="4 5 6 18 21 57 81 82 93 108 115 125" ES_PROFILE="0.0482 0.1316 0.2149 0.2018 0.2675 0.0439 -0.0746 0.0088 0.0044 -0.0351 -0.0044 0.0000" RANK_AT_ES="21.0000" RANK_SCORE_AT_ES="11.6000"/>
  <DTG RANKED_LIST="SexDevelopmentGenesPRL_remapped.rnk" TEMPLATE="na_as_pre_ranked" GENESET="gene_sets.gmt#YCATTAA_UNKNOWN" ES="0.2751" NES="1.0839" NP="0.3368" FDR="1.0000" FWER="1.0000" CHIP="ftp.broadinstitute.org://pub/gsea/annotations_versioned/Human_Gene_Symbol_with_Remapping_MSigDB.v7.5.1.chip" RND_ES="0.3581 -0.3439 -0.2261 -0.2577 0.3573 0.2925 -0.3186 -0.1739 -0.1565 -0.1328 0.2245 0.2798 -0.5059 0.3360 -0.2403 -0.2087 -0.1534 0.1787 -0.2490 -0.3407 -0.2585 0.3842 -0.3652 -0.3360 0.2047 0.2419 0.2933 -0.3755 -0.2498 -0.2071 -0.2704 0.2245 0.2964 0.2490 0.3360 -0.2751 0.1747 0.2530 0.1929 -0.2917 -0.2269 0.2451 -0.2087 -0.1826 -0.3194 0.2308 -0.1099 0.2743 0.3399 0.3194 0.2016 0.3960 0.2174 0.1407 0.2743 0.2885 0.1478 -0.2237 0.3241 -0.1684 -0.3312 -0.2482 -0.2000 -0.2206 -0.2538 -0.2324 0.2569 0.2577 -0.3020 0.3881 -0.2174 0.4696 -0.4316 0.1597 -0.3051 -0.2925 0.1763 -0.2964 0.1708 -0.2490 -0.2617 -0.3660 0.3130 -0.4237 0.3787 -0.1154 -0.1731 -0.3921 0.2506 -0.1921 -0.2545 -0.3178 -0.4538 -0.3613 -0.2182 -0.1794 -0.1407 0.1874 -0.2111 0.1889 0.1478 -0.1881 0.2830 0.3613 0.2119 0.2008 -0.1842 -0.2245 0.2008 -0.1613 0.1684 0.1897 -0.2229 -0.2190 0.2632 0.2348 0.1573 0.2980 0.2142 0.1976 0.1968 -0.1684 0.3613 0.2245 -0.3494 -0.1794 -0.3826 -0.2711 0.2846 0.3273 0.2846 0.2348 -0.2490 0.3526 -0.2625 -0.2933 0.3407 0.1763 -0.1984 0.1628 -0.2324 0.2190 0.1652 0.3352 -0.3051 -0.3328 -0.2538 -0.2672 -0.2530 0.2182 0.2095 -0.3613 -0.1826 -0.2174 -0.1621 -0.1423 -0.1336 0.3194 0.2577 0.4664 -0.3478 0.1573 -0.3794 -0.2625 -0.2134 0.2530 -0.2696 -0.2941 0.3415 -0.3794 0.1542 -0.3154 0.1921 -0.2980 0.2506 0.1945 -0.2451 -0.2593 0.2142 -0.2071 -0.2134 0.2395 -0.2743 0.2759 -0.2443 -0.2482 -0.3043 0.1945 0.2158 -0.2830 0.2759 0.3976 -0.3304 0.2830 0.3186 -0.3439 0.2182 -0.1700 0.2751 0.2308 0.2198 0.3834 0.3913 -0.1802 0.1945 -0.3960 -0.2435 -0.2229 0.2150 0.1202 -0.1628 0.2016 0.2522 0.2482 -0.2016 -0.2063 0.2585 -0.1613 0.2806 -0.3138 -0.1636 0.2229 -0.1763 -0.1455 -0.2806 0.2577 -0.2577 0.2680 0.2522 -0.3012 0.3178 -0.2609 -0.2972 0.3265 -0.3447 0.3225 0.1391 -0.2545 0.2925 0.3447 0.1589 -0.2150 -0.2324 -0.1874 -0.2964 -0.1929 0.2000 -0.3668 -0.1621 0.2158 0.2024 -0.2625 0.1937 -0.2379 0.2087 -0.3881 0.2609 -0.1810 0.2190 -0.1739 -0.5960 0.2925 0.2830 -0.2142 -0.2933 -0.4000 0.1565 -0.1304 0.1976 -0.2142 0.3628 0.2134 -0.2704 0.3834 -0.2308 0.1589 0.1755 0.3486 0.2221 0.1542 0.2063 0.1913 0.1486 0.4221 -0.2711 0.3708 -0.2198 0.3534 -0.3328 0.4490 -0.2206 -0.2071 0.2972 0.2277 0.2237 0.3573 -0.3542 0.2885 -0.3051 0.2680 -0.3889 0.4055 0.2229 0.2435 0.2435 0.2134 0.2490 0.3415 0.1470 -0.2672 -0.3407 0.2356 -0.2443 -0.3668 0.1700 -0.2134 -0.2672 0.2047 -0.1976 0.2190 -0.3281 -0.4095 -0.2024 -0.3067 0.2435 0.1802 0.2506 0.1534 0.1534 0.3194 0.2451 -0.1423 -0.1368 0.3613 0.2324 0.2696 0.1858 -0.2103 0.2174 0.3478 -0.2174 -0.3043 0.1976 -0.2957 0.3059 0.1913 -0.3921 -0.3130 -0.2237 -0.2008 -0.4269 -0.2308 0.1312 -0.1573 0.2933 0.1004 -0.2134 -0.1755 -0.1787 0.1534 -0.1771 -0.3304 -0.2016 0.3526 0.2269 0.3391 0.2625 -0.3968 -0.1423 0.3802 -0.1478 0.2142 0.1913 -0.1447 -0.3020 -0.1573 -0.3312 0.2885 -0.3115 0.3099 -0.4870 0.3621 -0.1486 -0.2830 0.2071 -0.2435 0.3091 -0.1684 0.2838 -0.2016 0.4150 0.2585 0.2585 0.2545 -0.2103 0.2545 -0.1874 0.3929 -0.2545 -0.2055 0.3534 -0.2269 0.2680 0.2245 -0.1739 -0.3676 -0.3004 -0.1360 -0.1787 -0.2743 0.2711 0.2846 0.2846 0.2593 0.2696 -0.2498 -0.2150 -0.2719 -0.2972 0.2957 0.2609 0.2182 -0.3186 -0.1494 -0.3715 0.1913 0.1336 -0.2506 -0.1415 -0.3051 -0.1881 0.1897 -0.4308 -0.1375 0.2364 0.2158 -0.2719 -0.1067 -0.4798 -0.2316 -0.2585 -0.2719 -0.1897 0.2119 0.2451 -0.3178 0.2664 -0.5091 0.2190 0.2791 0.2332 -0.3178 -0.2261 -0.2182 0.2016 -0.2482 -0.1542 -0.1834 -0.2704 0.1486 -0.3012 -0.2229 -0.2190 0.1731 -0.1684 -0.2957 0.2095 0.3486 -0.2372 0.1628 0.1352 -0.2364 0.1826 0.4016 -0.3921 -0.1763 0.2356 0.3976 -0.3708 -0.2103 0.1597 0.2538 0.2403 -0.2285 -0.2158 -0.2095 -0.1684 0.2292 -0.2585 0.3708 -0.1929 -0.2261 -0.3020 -0.3115 0.2704 -0.2656 -0.2419 -0.2759 -0.2680 -0.2972 0.2783 0.2332 -0.3043 -0.3051 -0.1660 -0.3755 0.5565 -0.3937 0.1542 -0.3059 -0.3708 0.2941 -0.3929 0.3091 0.2364 0.3178 -0.3368 0.2798 0.2538 0.1447 0.4047 0.3043 -0.2095 -0.3628 0.4087 -0.2277 -0.1984 -0.2846 -0.2364 -0.2664 -0.3368 -0.2490 0.3051 -0.2711 0.2593 0.2308 0.2245 0.1897 0.2087 -0.2419 0.3573 0.1929 0.2379 -0.2364 0.1439 0.2285 0.2379 -0.2617 0.1834 -0.2008 -0.2854 0.3099 -0.3407 0.4190 0.2364 0.2158 -0.2617 -0.2269 0.2411 0.3107 0.3352 0.1684 0.1636 0.2972 0.2490 0.1684 0.2767 0.2103 -0.2047 -0.2047 -0.3043 0.1897 0.3439 0.2087 -0.3067 -0.3526 0.3225 -0.1708 0.2680 0.2625 0.2261 -0.2245 -0.2142 -0.2032 0.2664 0.4704 0.2198 0.2585 -0.2395 -0.3621 -0.2490 0.2158 0.2008 -0.2664 -0.1913 0.2458 -0.1644 0.5739 -0.1715 0.3439 0.2925 0.2577 0.2000 -0.4182 -0.1826 0.1684 -0.2577 -0.1739 -0.3874 0.1929 -0.1929 -0.1391 0.2972 0.5526 0.2356 -0.2277 0.2348 0.2134 -0.2885 0.1937 -0.2419 -0.2237 -0.1455 0.2783 -0.2806 -0.2119 -0.3091 -0.2490 0.2047 0.4308 -0.2356 0.2348 0.3178 -0.2024 0.2111 -0.3115 0.2332 0.3542 0.2063 -0.2198 -0.2395 -0.2885 -0.2308 -0.2261 0.2490 -0.2451 0.2704 0.2000 0.2846 -0.2103 -0.3233 -0.2198 0.2134 -0.2957 0.2016 0.2451 -0.3233 0.2008 0.3486 0.2292 0.3968 0.3660 0.2229 0.3621 -0.2419 0.3043 -0.5787 -0.2158 0.2593 0.2316 0.2830 -0.1794 -0.2656 -0.1597 0.3051 0.1881 0.1502 0.2656 -0.1747 -0.2711 -0.2364 -0.3874 0.2632 0.2925 -0.2087 -0.2846 -0.2324 -0.2245 0.2443 -0.1700 0.2198 -0.2625 0.1787 -0.2498 -0.3178 -0.1668 -0.2680 -0.2443 -0.3747 0.1628 0.3439 0.1581 -0.1810 -0.3304 0.1312 0.3660 0.1708 -0.1565 0.2403 -0.2522 -0.4103 0.1613 0.3360 -0.2095 0.1644 0.1960 0.1289 -0.2957 -0.1929 -0.2680 -0.2530 -0.1723 -0.2142 0.1889 0.2941 0.3020 -0.1945 0.3360 0.1715 0.3700 0.3051 -0.2356 -0.3281 -0.2696 0.3478 0.3668 -0.2711 -0.1478 -0.2364 -0.4047 -0.3154 0.2142 -0.5186 -0.1336 0.2506 0.3194 -0.4617 -0.4364 -0.1573 0.2885 0.3225 -0.2522 0.2719 -0.2553 0.1494 -0.1913 -0.2103 0.2237 -0.2530 0.2925 0.2972 0.3059 0.1763 -0.3368 0.1842 0.1763 -0.2261 -0.3747 0.3700 0.2237 0.3668 0.1621 -0.3486 0.2617 -0.2292 -0.2032 -0.3273 -0.2972 -0.2016 0.2174 -0.2435 -0.3051 -0.1581 0.1391 -0.2245 0.2229 -0.2174 0.2530 -0.2063 0.2854 -0.5146 -0.4261 0.2759 0.3099 -0.2000 -0.2877 -0.2324 -0.2941 -0.1557 0.1723 -0.1644 -0.3312 -0.2917 -0.2593 0.3194 -0.2743 0.2838 -0.3929 0.2032 0.1960 0.1834 -0.2308 0.2798 0.2174 -0.3004 0.2625 -0.2941 0.3265 0.2206 0.2490 -0.3534 -0.2704 0.2103 -0.2458 -0.1391 0.2158 0.2885 -0.1787 -0.2055 0.3178 0.1407 -0.2617 -0.3241 0.2237 -0.1771 -0.1249 0.1668 -0.3217 0.2150 -0.2877 -0.3138 0.2490 0.1652 -0.1526 -0.2933 0.2134 -0.2711 -0.3233 -0.2577 0.1154 -0.2696 0.2553 0.4530 -0.2403 -0.2190 0.2277 0.3012 0.2458 0.2198 -0.1391 0.2411 -0.2925 -0.3613 -0.1486 0.2063 0.2585 0.2451 0.2411 0.1478 -0.2047 -0.1597 -0.2530 0.1755 -0.2229 0.1826 -0.3312 0.2964 -0.5312 0.3138 -0.2617 -0.2277 0.3051 -0.1660 0.2008 -0.1423 -0.2174 0.2830 -0.5051 0.3004 0.2395 -0.1494 0.2664 0.2150 -0.2190 -0.2522 0.1810 0.2846 -0.1676 0.2348 -0.1976 0.1415 -0.2538 -0.4174 0.1960 -0.5178 -0.1581 0.2095 0.2617 -0.1810 0.2530 -0.1763 -0.2111 -0.3399 -0.2435 -0.2672 -0.3265 -0.1478 0.3368 -0.2530 0.2332 0.2379 0.2593 -0.2063 0.2585 -0.2119 0.3700 0.1652 -0.2198 -0.2237 0.3304 0.3921 0.2285 0.1447 0.3621 0.2024 0.1233 0.1897 -0.4095 -0.1652 -0.4055 -0.2024 -0.2111 0.2569 -0.2000 0.2490 -0.2071 0.1826 0.1787 0.1826 0.1628 -0.1549 -0.1755 0.1747 0.2656 -0.3794 0.2047 0.1747 -0.2743 -0.2174 0.4751 0.3320 0.1842 -0.4008 -0.1984 -0.1249 0.2569 -0.1613 0.4182 -0.1937 -0.2308 0.2111 -0.2522 -0.3747 -0.2292 -0.3621 -0.3802 0.2435 -0.1747 -0.2577 -0.1976 -0.2134 0.2680 -0.2308 -0.2198 -0.2134 0.2229 -0.2174 0.2443 0.1621 -0.2893 0.2403 -0.2672 0.2680 0.3067 -0.2538 -0.1937 0.1478 -0.3352 0.1976 0.1881" HIT_INDICES="9 23 25 41 46 51 52 59 107 110 123" ES_PROFILE="0.0126 -0.0095 0.0727 0.0332 0.0893 0.1455 0.2364 0.2751 -0.0427 0.0308 0.0174" RANK_AT_ES="59.0000" RANK_SCORE_AT_ES="0.8900"/>
  <DTG RANKED_LIST="SexDevelopmentGenesPRL_remapped.rnk" TEMPLATE="na_as_pre_ranked" GENESET="gene_sets.gmt#MIR607" ES="0.2983" NES="1.0871" NP="0.3284" FDR="1.0000" FWER="1.0000" CHIP="ftp.broadinstitute.org://pub/gsea/annotations_versioned/Human_Gene_Symbol_with_Remapping_MSigDB.v7.5.1.chip" RND_ES="0.1724 0.3259 -0.1724 0.3241 -0.3724 -0.4448 -0.1379 -0.5172 0.3276 0.2914 0.2310 0.4397 -0.3362 -0.4638 -0.2448 -0.1948 0.3000 0.2966 -0.2293 -0.3155 0.1845 -0.2310 -0.2379 0.3552 -0.5897 -0.3121 -0.2069 -0.3259 0.2241 0.2672 -0.5172 -0.2086 0.3466 0.4603 0.2638 -0.2362 -0.3500 -0.2759 0.2017 0.3379 0.2690 0.1569 -0.2655 0.2828 0.2138 -0.3017 0.1293 -0.3345 0.1552 -0.2293 0.3224 -0.2966 -0.2190 0.1621 -0.3603 0.3466 0.2500 0.1966 -0.1983 0.3362 -0.4828 -0.5793 0.1879 -0.4414 -0.3534 -0.1931 -0.3155 0.1897 0.2655 -0.2034 -0.1328 -0.3293 0.2328 0.3310 -0.1914 -0.2621 -0.4362 -0.1707 -0.2741 0.2034 0.3017 -0.3466 -0.3397 0.2414 0.4569 0.2466 -0.1362 -0.2759 0.1448 0.1414 0.2207 0.3241 -0.3138 -0.4259 -0.2948 -0.3138 -0.1810 0.2690 -0.2707 -0.2603 -0.3155 0.2362 0.2931 0.2431 0.3293 0.4897 -0.2897 -0.3034 -0.3724 -0.4310 0.4190 0.2552 0.5155 -0.2259 -0.2328 0.3086 -0.2655 -0.2707 -0.1655 0.4241 -0.2931 0.3241 0.3431 0.3293 -0.4000 -0.2190 -0.4983 0.2914 0.3517 0.3603 0.2690 0.4190 -0.2190 -0.3017 -0.1414 -0.2603 0.2483 -0.2690 0.5397 0.2276 -0.3121 0.2069 -0.2948 0.4207 -0.2138 -0.2483 -0.4086 -0.3069 -0.1241 0.2724 -0.2500 0.2690 -0.4379 0.1603 0.2586 0.1621 0.2224 0.2672 -0.2741 -0.2810 0.2224 -0.2810 0.2379 0.3552 -0.3069 0.2603 0.2052 -0.1759 0.2310 0.1707 0.1724 0.3586 0.3086 -0.1931 0.1879 0.2069 -0.1845 -0.2983 -0.1517 0.3621 -0.3793 -0.1172 -0.2741 0.2172 0.2690 0.2172 0.3966 -0.3517 -0.1500 0.3914 -0.1448 0.2793 0.2241 -0.2259 -0.2483 -0.3276 -0.2328 0.2638 0.2672 -0.2483 0.2328 0.4259 0.1517 -0.3172 0.5172 -0.5017 0.2121 0.3552 0.3862 -0.1966 -0.2966 -0.2707 0.2310 -0.2155 -0.3448 -0.3586 0.3276 -0.3155 -0.3241 -0.2638 -0.2190 0.1534 -0.2724 -0.2759 -0.1931 -0.1845 -0.2328 -0.3552 -0.2483 -0.2966 -0.1741 -0.2983 0.3293 0.2603 -0.3293 0.2362 0.2879 -0.3431 0.1259 0.5466 -0.3810 0.2862 0.1655 0.2155 0.1638 0.3948 0.2362 -0.2086 0.2155 -0.1707 -0.2931 -0.3034 -0.3948 0.4466 -0.2569 0.5121 0.3052 0.1879 0.2862 -0.3103 -0.4000 0.2500 0.3379 -0.2845 -0.3017 0.4397 0.1776 -0.3552 -0.2103 0.1741 -0.1810 0.3103 0.2241 -0.3483 -0.2828 -0.2983 -0.1862 0.1638 0.3776 0.2293 -0.2276 -0.1810 -0.3603 -0.1603 0.3259 0.1759 0.3207 -0.3207 -0.2724 0.2121 0.4207 -0.2155 0.1672 -0.2397 -0.3966 -0.2741 -0.3000 0.2931 -0.3517 0.1845 -0.1931 0.3431 -0.3034 0.3552 0.1672 -0.3379 0.4638 0.4138 -0.3466 0.2155 -0.3845 0.2241 -0.1672 0.2448 -0.1983 0.2552 0.1828 0.2741 -0.2500 -0.2224 -0.3224 -0.2397 0.4759 -0.2241 -0.2914 0.3414 -0.3707 0.1966 0.3017 -0.3086 -0.2569 -0.2517 -0.3931 -0.2586 0.2638 0.3190 0.1534 -0.4431 -0.3017 0.1724 -0.3500 -0.2483 0.3276 -0.2586 -0.2448 0.1293 0.1534 0.2448 0.3138 -0.3534 -0.3207 -0.2914 -0.2534 -0.2552 -0.2328 -0.4069 0.2241 0.2569 0.2138 -0.3931 0.2466 -0.5155 -0.4431 -0.4672 0.3155 0.4034 -0.3414 0.2672 -0.1362 -0.2345 -0.1621 0.1966 0.4259 -0.1724 -0.2345 -0.5172 0.2793 0.1328 0.2138 -0.2052 0.2190 0.2466 -0.1500 -0.3190 -0.2224 -0.2862 0.2138 0.1569 -0.2845 0.2138 -0.2293 0.3259 0.2034 -0.2586 0.3569 0.1586 -0.2328 0.3224 0.2034 -0.2793 0.2172 -0.2310 -0.3397 -0.3224 -0.2328 0.3259 -0.2741 0.2414 -0.1121 -0.1672 0.3121 0.3172 -0.3397 0.2069 0.3552 0.2500 -0.4241 0.2069 -0.3069 0.2017 -0.4052 -0.2241 0.1724 -0.1948 0.2414 0.2448 -0.3707 -0.2224 -0.5172 -0.2845 0.3397 -0.3069 0.1379 0.1845 -0.1707 0.2724 0.4397 0.2224 -0.1828 0.2414 0.1897 -0.3362 0.3948 0.4414 -0.2569 0.1966 0.2397 -0.3569 -0.2552 -0.2483 -0.1569 -0.1948 0.2328 -0.1621 0.2379 -0.2586 0.2397 0.2224 0.2328 -0.1534 -0.2172 -0.1638 0.1810 0.2069 -0.1638 0.3638 0.4552 -0.3948 -0.1172 0.1793 0.2431 -0.2707 -0.3966 -0.2362 0.2793 0.2586 0.3759 -0.2190 -0.1983 0.3276 -0.3276 0.3138 0.1534 0.3914 0.2828 0.2397 -0.2259 -0.3379 -0.4155 -0.3017 -0.2879 -0.2552 -0.3741 -0.3397 0.2138 0.4121 -0.2741 -0.1897 0.4862 -0.2569 0.3103 0.3310 -0.2345 0.2414 -0.1379 -0.3810 0.2569 -0.3500 0.1345 -0.3207 0.2672 0.2793 0.2155 0.2155 -0.1655 -0.2586 -0.2362 0.2000 0.3793 -0.1603 0.2810 0.1931 -0.2672 -0.2534 -0.3466 -0.1414 -0.2103 -0.1672 -0.3569 -0.2569 -0.1845 -0.1293 0.2052 0.3241 0.1845 0.3276 -0.2741 -0.2293 0.2138 0.3138 -0.1276 -0.1983 0.2707 -0.2000 0.1741 0.2500 -0.2621 0.2379 -0.3103 0.2828 -0.3724 0.2155 -0.2483 0.3828 0.2810 0.3362 0.3724 0.2052 -0.2966 -0.4586 -0.1466 -0.2621 0.4207 0.2931 -0.2190 -0.2276 -0.4172 0.2155 0.2845 0.2603 0.2483 -0.2190 -0.3190 -0.3379 -0.1655 -0.2690 -0.4069 0.2897 -0.2534 0.1948 0.2379 0.3276 -0.2828 -0.2586 0.1983 0.1983 -0.2707 0.2362 -0.2603 0.2621 -0.4586 0.3121 -0.1534 0.2397 0.2845 -0.2672 -0.4259 0.2190 0.2793 0.2948 -0.1793 -0.1655 -0.1862 -0.1793 0.1810 -0.3310 0.3328 -0.4155 -0.3431 0.2879 0.2466 0.3897 -0.1672 0.3224 0.3983 -0.1845 -0.2707 0.1741 -0.2259 0.2586 -0.3034 0.4052 -0.2293 -0.1983 -0.2190 -0.1776 0.1707 -0.6414 -0.1810 -0.2707 -0.2155 0.2414 -0.2724 0.2500 0.1224 -0.3138 0.1931 -0.1897 -0.2862 -0.5379 -0.2276 0.5517 0.2621 0.2552 0.3724 0.2155 -0.1759 -0.1897 0.3966 0.4897 0.3483 -0.2448 -0.1483 0.2983 0.1828 0.1793 0.1707 0.2362 -0.4172 0.2224 0.1966 -0.2155 -0.2793 -0.1793 -0.3345 0.2276 0.1931 0.2534 -0.1741 -0.1379 -0.2552 0.2293 -0.1483 -0.2690 -0.4483 0.5034 -0.1655 -0.3362 -0.4052 -0.1534 -0.1638 -0.2379 0.3621 -0.2397 -0.2397 -0.2741 0.2190 -0.2086 -0.1793 -0.2552 0.2845 0.2879 0.1638 -0.3293 -0.2121 0.1879 -0.1810 0.1724 0.4121 -0.2707 -0.1552 -0.1931 0.3655 0.3603 0.2121 0.3466 -0.1897 0.2586 -0.2569 -0.2914 -0.2690 -0.1948 0.2310 -0.3810 -0.2500 0.2017 0.3138 -0.2379 -0.2069 -0.1534 0.4121 0.1897 -0.3862 0.4638 0.1879 -0.3741 0.2810 -0.4276 -0.2466 -0.1724 -0.3000 -0.3276 0.1397 0.1621 0.3000 0.5155 0.2483 0.2931 0.1828 -0.1845 -0.2621 -0.4448 -0.3034 0.1931 -0.2793 0.2966 -0.2914 -0.3397 0.4897 0.3052 0.2362 0.4103 0.1793 0.1793 -0.3397 0.3431 -0.1879 -0.2086 0.4034 0.3345 0.3224 -0.2948 -0.2017 0.2138 -0.3621 -0.3552 0.2759 0.5121 0.2586 0.2310 0.2259 -0.2155 -0.3397 -0.1845 -0.2241 0.2069 0.2983 -0.2759 -0.4362 0.5948 -0.1914 -0.2241 0.3672 0.3190 0.4414 -0.2862 -0.2448 -0.1397 0.3897 0.3241 0.4052 -0.1810 -0.2155 -0.1845 -0.3328 0.4017 0.3621 -0.2276 -0.2948 -0.1897 0.4724 0.3655 0.3379 -0.3034 -0.3569 0.1983 0.1879 0.2655 -0.2586 -0.2138 0.1586 0.3845 -0.3707 -0.2655 -0.3586 -0.2121 -0.2172 -0.3172 0.2224 0.2793 -0.2483 0.1724 0.3897 -0.2759 -0.1879 -0.3172 -0.2310 -0.2207 -0.2655 -0.2276 -0.1707 -0.2931 -0.1586 -0.3017 0.1845 -0.3448 0.1448 0.2931 -0.2690 -0.3172 -0.2500 -0.3690 0.2293 0.2603 -0.3293 0.1793 0.2017 -0.2879 -0.2931 0.1793 -0.1828 0.2621 -0.2983 -0.3672 0.2534 0.2621 -0.2052 0.4483 -0.3190 -0.3345 -0.2397 -0.4672 0.2690 0.1897 0.2190 -0.2310 -0.3621 -0.1793 -0.2345 0.2362 -0.3241 0.3379 0.1672 0.3017 -0.2759 -0.2879 0.2017 -0.2845 0.3879 0.2362 -0.2672 -0.3034 0.2310 -0.3707 0.3017 -0.2155 -0.2241 -0.2190 -0.3793 -0.2707 -0.4483 -0.4190 -0.2224 0.2259 -0.2397 0.1690 -0.4310 -0.2672 0.1828 0.2793 0.1741 0.5414 -0.2259 -0.2293 0.2448 -0.3845 -0.2190 -0.1500 -0.1431 0.1966 0.2914 -0.2741 0.2707 0.2879 -0.3431 -0.2397 -0.3103 0.2431 0.2362 -0.2914 -0.2155 0.2879 -0.3017 0.1879 0.2224 0.2897 0.3259 -0.2224 -0.3552 0.2586 0.3517 -0.3034 -0.2397 -0.3224 -0.3776 0.2138 0.2190 -0.2397 -0.1914 0.1638 -0.3000 -0.1500 0.2310 -0.1138 -0.2879 -0.2397 0.2103 -0.2586 0.3500 0.1931 -0.2603 0.5724 0.2828 -0.2707 -0.2190 0.3638 0.3397 0.2207 -0.2190 0.1931 -0.3069 0.2724 -0.3534 0.2448 -0.3828 -0.3224 -0.1534 0.2069 -0.2448 -0.2207 0.2966 0.2103 0.3000 -0.3586 -0.4034 0.2086 0.2448 -0.2121 0.1500 -0.2448 0.2948 0.2362 -0.2345 -0.2845 0.1983 0.2621 0.3259 -0.2276 0.1897 0.2190 0.2983 0.1810 -0.2793 0.2569 0.1466 0.2293 0.2810 0.1897 -0.2224 -0.3034" HIT_INDICES="5 18 27 30 39 40 75 84 94 112" ES_PROFILE="0.0569 0.0534 0.0845 0.1672 0.1983 0.2983 0.1052 0.1362 0.1586 0.1121" RANK_AT_ES="40.0000" RANK_SCORE_AT_ES="3.9000"/>
  <DTG RANKED_LIST="SexDevelopmentGenesPRL_remapped.rnk" TEMPLATE="na_as_pre_ranked" GENESET="gene_sets.gmt#GOBP_REGULATION_OF_IMMUNE_SYSTEM_PROCESS" ES="0.2386" NES="1.0874" NP="0.3340" FDR="1.0000" FWER="1.0000" CHIP="ftp.broadinstitute.org://pub/gsea/annotations_versioned/Human_Gene_Symbol_with_Remapping_MSigDB.v7.5.1.chip" RND_ES="0.2182 0.1466 0.1477 -0.2250 0.4330 -0.3239 0.1727 0.2102 -0.2295 -0.1693 0.1716 0.3011 0.2455 -0.1795 0.2364 0.4773 -0.2466 -0.3148 0.1420 0.2318 -0.2102 -0.1909 0.1693 0.2114 -0.2341 -0.1693 -0.1330 -0.3852 0.2364 0.1409 -0.3580 -0.1614 -0.2114 0.2375 0.2386 0.1307 -0.2375 -0.1705 0.2114 0.3943 0.2455 -0.1818 0.1750 -0.2034 -0.1477 0.1602 -0.2284 -0.2330 -0.2386 0.1625 -0.2182 0.2080 0.1784 -0.1716 -0.1852 0.2614 0.1659 -0.1466 -0.3148 0.2375 0.1011 0.2284 -0.2011 0.1852 -0.1466 -0.2330 -0.2375 -0.1739 0.1818 -0.2057 0.1523 -0.5398 -0.1318 -0.1977 0.2648 0.1932 0.2205 0.2045 -0.3841 0.4057 0.1591 0.2136 -0.3034 -0.3864 0.2420 0.2307 -0.2284 -0.1193 0.1455 -0.1136 0.1659 -0.1705 0.2841 -0.1739 -0.1784 -0.2580 0.2114 0.2011 0.3011 -0.1920 0.3523 0.1489 -0.1466 -0.1693 0.1580 -0.1625 -0.1489 0.1523 0.1375 0.1761 0.2318 0.2648 0.1148 0.1705 0.2716 -0.2932 0.2432 0.1920 -0.1045 0.1864 -0.2398 -0.1091 -0.2125 -0.2182 0.0932 -0.1693 -0.0989 -0.3557 0.4761 0.1182 -0.1511 -0.2091 0.2852 0.2591 0.3261 0.1602 -0.3136 0.2648 0.1455 0.1648 0.1716 0.2682 -0.1920 0.3420 -0.2364 -0.2545 0.2636 -0.1636 0.2534 0.3057 -0.2216 0.1580 -0.3318 0.4784 -0.2159 -0.1864 0.2693 -0.2614 0.2295 -0.1750 0.2920 0.2386 0.1852 -0.2591 -0.2432 -0.1455 0.1727 0.1830 -0.2045 -0.1466 0.1295 -0.1330 -0.2420 -0.2398 -0.2500 -0.1648 0.3409 0.3250 0.2057 -0.2511 0.2773 -0.1750 0.1920 -0.2898 -0.1273 -0.1568 -0.2148 -0.1716 0.1966 0.2011 -0.1920 -0.1750 -0.2057 -0.2295 0.2602 0.1591 -0.1977 0.3102 -0.1773 -0.2057 -0.1591 -0.2955 -0.3136 -0.1773 0.4102 -0.1602 0.1432 -0.1989 0.2023 -0.1682 0.2000 0.1625 0.1545 0.1545 -0.1330 -0.2489 -0.3648 -0.2068 0.3636 0.2205 0.2114 0.2602 -0.2818 0.2000 -0.2977 0.1966 0.3091 0.3432 -0.3966 -0.1523 0.2432 -0.1239 0.3239 -0.1284 0.0795 -0.2727 0.1943 -0.1420 -0.2148 0.1932 0.1716 0.2182 0.2080 0.2352 0.2148 -0.2182 0.2375 0.1284 -0.2170 0.2364 0.2250 -0.1375 0.1841 0.1932 0.1545 -0.1420 -0.1932 -0.1614 -0.2239 -0.2750 0.1682 0.2727 0.2284 -0.2875 0.2511 -0.3239 0.2420 0.1011 -0.1989 0.2761 0.1852 -0.1852 -0.2284 -0.2216 -0.2102 -0.1511 -0.1920 -0.2636 0.2852 -0.2568 0.3489 -0.1193 -0.1466 0.3409 0.2989 0.2068 0.2489 0.1739 0.1330 -0.2580 0.2250 -0.3375 0.2000 -0.2034 -0.1534 0.2170 -0.1989 0.1500 0.1750 -0.2330 0.1977 -0.1466 -0.1420 -0.1386 -0.3068 0.1659 -0.1523 -0.2091 0.1727 -0.2011 0.1602 0.3284 0.3864 0.2500 -0.2466 0.2011 0.1432 0.2068 -0.2216 -0.1523 0.1909 0.1818 -0.2830 0.3011 0.2602 0.1830 0.2920 -0.3943 -0.2080 -0.2182 0.1307 -0.1341 0.2398 0.3193 0.3148 -0.1750 -0.1307 0.3261 -0.3898 0.1477 -0.3034 -0.2341 0.2034 0.2114 -0.2489 0.2443 0.1818 0.2102 -0.1830 0.1455 -0.1682 -0.3159 -0.2341 0.1773 0.2489 -0.1307 -0.1886 -0.2511 0.3080 -0.3011 -0.2489 -0.3284 0.1875 -0.1761 0.2591 0.1386 0.2023 -0.2420 0.2705 -0.2852 0.2500 0.2045 0.3364 0.3591 0.2170 0.1943 -0.1432 -0.2284 0.2000 0.3091 0.1398 0.2080 -0.2841 -0.1909 -0.2318 0.2466 -0.2398 0.3057 -0.1409 0.1500 0.1773 0.1670 0.2364 0.2886 0.3364 0.2727 0.2057 -0.2420 0.2364 -0.2909 -0.1807 0.2193 0.2318 0.2330 0.2852 0.2545 0.4136 0.1864 -0.1636 -0.1909 0.2034 0.2102 0.1955 -0.1284 -0.3841 0.4409 -0.2398 -0.2534 0.2307 -0.1500 0.1398 0.1068 0.1773 -0.1455 -0.2023 -0.2148 -0.2216 0.1932 0.1034 -0.1682 -0.3420 -0.1591 0.1648 0.1670 0.2023 0.3227 -0.1523 -0.1568 0.1295 -0.2318 0.1205 0.1830 0.2568 0.3886 -0.3011 0.2307 -0.2148 0.1784 0.2477 0.2136 -0.1852 -0.1477 0.1943 0.3795 0.2830 0.1670 0.2966 -0.2250 0.1966 -0.3250 -0.2216 0.0920 0.2216 0.4602 0.1557 0.2125 0.1841 0.1455 0.3318 0.1545 -0.1761 0.2409 -0.1500 -0.1580 -0.2523 0.2591 0.2989 -0.2602 0.2773 0.2273 -0.1932 0.1409 -0.3500 -0.2455 0.1670 -0.2170 -0.2023 0.3091 0.2068 -0.1955 0.1591 -0.2170 -0.2886 0.3432 0.1852 0.3057 0.3364 0.1443 -0.2205 0.2534 -0.1250 -0.5057 -0.1864 0.1852 -0.1920 0.1420 0.1864 0.1466 0.1670 0.2545 -0.2034 -0.2534 0.1545 0.1739 0.1511 -0.3580 0.2398 -0.1761 -0.1716 -0.2648 -0.1682 0.2034 0.2898 -0.2125 -0.1477 -0.1841 0.1545 -0.1841 0.3136 0.2716 -0.1716 0.2511 -0.2477 -0.1670 0.2364 -0.2636 0.1250 0.1193 0.2739 0.2205 0.1670 0.1682 -0.1830 -0.1989 0.2580 -0.3375 -0.2148 -0.2261 0.2057 -0.1125 0.3841 0.1682 -0.2091 -0.2920 0.3000 -0.2568 0.3148 0.2932 -0.1682 0.2580 -0.2023 -0.1909 -0.2182 -0.1739 -0.2705 -0.1693 -0.2205 -0.1955 0.1682 -0.1500 0.1489 0.2432 0.2489 0.3011 -0.1523 0.1045 -0.3239 -0.1034 0.2727 -0.3341 -0.1818 -0.2636 0.1114 -0.2580 0.1625 -0.1364 0.2693 0.1830 0.2170 0.1159 0.1523 -0.2648 0.2125 0.1795 -0.2602 -0.1455 0.1852 0.1830 -0.1739 -0.1625 0.1932 0.2841 0.2500 -0.2739 0.2114 -0.1068 0.2114 0.2523 0.1818 0.2386 -0.1307 -0.1795 0.2432 -0.4420 -0.1205 -0.3807 -0.1750 -0.1216 -0.2489 0.2386 -0.3091 -0.4580 0.2273 -0.4295 -0.2705 0.1932 0.1648 -0.2852 0.3989 -0.2193 0.1966 -0.1864 -0.1375 0.1761 -0.1864 -0.1784 -0.1659 -0.2511 0.1602 0.1716 0.1182 0.3375 -0.1898 0.1920 -0.2545 -0.1591 0.1614 0.3284 0.2216 0.2091 -0.2898 -0.2182 0.1750 0.3250 0.1114 -0.2716 -0.2648 -0.1932 -0.2205 0.2239 -0.1477 -0.2295 0.1216 -0.2261 0.0955 0.2330 0.2114 -0.2375 -0.1818 0.2045 -0.3114 0.2455 -0.1705 0.1648 -0.1477 0.1875 -0.2466 0.1318 -0.2091 0.2114 -0.2432 0.1955 -0.2284 0.1943 0.1148 0.2318 -0.1841 0.1534 -0.2591 0.1602 0.2295 0.3205 -0.2057 0.2045 -0.2375 0.2932 -0.1545 0.1273 -0.2989 -0.1534 -0.3375 0.1114 -0.2091 -0.1295 -0.2136 -0.1966 -0.3670 0.2057 0.2659 0.1352 0.1511 -0.2580 0.3682 -0.2466 0.2307 -0.2807 -0.3273 0.2148 -0.2409 0.1864 0.1807 0.2136 -0.1727 -0.2125 -0.1739 0.1545 0.2920 -0.2511 -0.1886 -0.2818 -0.2409 -0.1773 0.1602 -0.3330 -0.2409 -0.1886 -0.2273 -0.1625 -0.2330 -0.1341 0.1091 -0.1443 0.1330 -0.2330 0.1932 0.1795 0.3739 0.2295 -0.1648 -0.1523 0.1932 -0.1943 0.2602 0.2977 0.1591 0.2364 -0.1261 0.2466 0.2955 0.1045 -0.2125 -0.1466 0.3227 0.2761 -0.3864 -0.3000 0.2034 -0.3750 -0.2000 0.1318 -0.1375 -0.4193 -0.2023 -0.2898 -0.2045 0.2989 0.2023 -0.2477 0.2807 -0.2193 -0.2920 0.2398 -0.2818 0.2375 0.2023 0.1580 -0.2080 0.1375 -0.2761 0.2898 -0.1114 0.4148 -0.2511 -0.3114 -0.2648 -0.1443 -0.3886 0.1455 0.2352 0.2511 0.2864 0.1989 -0.1023 -0.2205 0.2977 -0.3523 -0.3114 0.1818 0.2000 -0.3068 0.2011 0.1295 0.1477 -0.3534 -0.1489 0.1761 -0.1898 0.1841 -0.0955 0.1852 0.1920 0.1182 0.2102 0.1614 -0.2909 -0.2227 0.3114 0.1955 0.2102 0.2534 0.1409 -0.2375 -0.2705 -0.2500 0.2284 0.2386 -0.3057 0.1148 0.1511 0.1864 -0.2580 0.2420 0.2500 0.2534 0.1352 0.1591 -0.2193 0.1727 -0.1966 -0.1841 -0.1500 0.2364 -0.2477 0.0943 -0.1284 0.3011 -0.4261 -0.2659 0.1614 -0.1250 -0.1864 -0.3034 -0.1773 0.3489 -0.3159 0.3205 0.2500 -0.2068 0.1739 0.1830 -0.1830 -0.2398 -0.3670 -0.2523 -0.1375 0.1966 0.2534 -0.3773 0.3091 0.1932 -0.1648 0.1739 0.2875 -0.1761 0.2045 0.2261 0.2136 0.1932 -0.2386 0.1330 0.3011 0.2114 0.1727 -0.2205 -0.1477 0.1489 0.1773 0.2125 0.2739 -0.1318 -0.1602 -0.1477 -0.2636 0.2136 -0.1830 -0.2273 0.3443 0.2557 0.1489 0.1614 0.1920 -0.2114 -0.2534 -0.4114 0.1864 0.1932 -0.1614 0.2068 0.1386 0.2818 -0.2398 0.1250 0.3148 0.1500 0.2148 -0.3477 0.2386 0.2466 -0.2148 -0.2943 -0.1864 0.5023 -0.3227 0.2000 0.3148 -0.2466 0.2477 -0.2114 0.2216 0.2273 0.1250 -0.2159 -0.1920 0.2841 0.2080 0.2648 0.2170 0.2466 -0.1534 0.2830 -0.1591 -0.2580 -0.1886 0.1602 0.2295 0.1568 -0.2136 0.1659 0.1886 -0.3545 0.1773 -0.3614 -0.1648 0.2375 -0.2511 -0.1420 0.1716 0.2273 -0.3102 -0.1511 -0.1875 0.2409 0.1511 0.1216 -0.1398 -0.2784 -0.2784 -0.2205 0.1193 -0.3659 -0.2977 0.2125 -0.1625 -0.2034 -0.1875 -0.3261 -0.1955 -0.1966 0.1773 -0.1557 0.2841 0.3364 0.2102 0.2091 0.1455 -0.1773 -0.1580 -0.2170 -0.1568 -0.2034" HIT_INDICES="1 8 9 10 15 20 39 43 53 59 61 72 81 91 104 115" ES_PROFILE="0.0534 0.0614 0.1239 0.1864 0.2125 0.2386 0.1375 0.1727 0.1534 0.1705 0.2239 0.1955 0.1852 0.1659 0.1193 0.0909" RANK_AT_ES="20.0000" RANK_SCORE_AT_ES="11.8000"/>
  <DTG RANKED_LIST="SexDevelopmentGenesPRL_remapped.rnk" TEMPLATE="na_as_pre_ranked" GENESET="gene_sets.gmt#HP_ABNORMAL_INFLAMMATORY_RESPONSE" ES="0.1992" NES="1.0889" NP="0.3299" FDR="1.0000" FWER="1.0000" CHIP="ftp.broadinstitute.org://pub/gsea/annotations_versioned/Human_Gene_Symbol_with_Remapping_MSigDB.v7.5.1.chip" RND_ES="-0.1177 -0.1100 0.1615 0.1623 -0.0854 -0.1054 -0.2077 -0.2492 -0.2023 0.1631 0.1400 0.2015 -0.2400 -0.1462 0.2115 0.1931 -0.2700 0.1238 -0.1446 0.1262 0.1862 -0.1331 0.1977 0.1185 0.1754 0.2046 0.3408 -0.2185 0.3469 -0.2292 -0.2246 0.2185 -0.1277 -0.1200 -0.1162 0.2062 0.1538 -0.1708 -0.1600 0.1792 -0.2585 -0.1192 0.2585 0.1192 0.1531 0.1523 0.1938 -0.2246 0.1492 0.2038 -0.2377 -0.3323 0.1862 0.2077 -0.1531 0.2292 0.1169 -0.2015 -0.1823 -0.1523 0.2800 -0.1608 -0.1600 -0.1792 -0.1415 -0.1969 0.1854 -0.1477 0.2738 -0.2423 0.1338 0.1915 0.1531 0.2200 0.2208 0.2977 -0.2054 -0.2131 -0.2346 -0.2077 -0.1377 -0.3192 0.1431 0.1708 0.1677 -0.1146 0.1877 -0.2008 0.1346 0.1777 0.1292 0.1515 0.1669 -0.1377 -0.1562 -0.1777 0.2146 -0.1092 -0.1608 0.1831 -0.1162 0.1869 -0.1138 0.1308 0.3277 0.1715 0.1731 0.2338 0.2331 0.1915 -0.2046 -0.2108 -0.1762 -0.1400 -0.1038 -0.2269 -0.1692 -0.2285 0.1546 0.1177 0.1485 -0.1938 0.2185 0.0808 0.1415 -0.2662 0.1662 -0.1815 0.1054 0.1123 -0.1500 -0.1015 0.2569 0.1215 -0.1446 0.3123 0.2046 0.1885 0.2731 0.2223 -0.1777 -0.2554 -0.2431 -0.1854 -0.2292 -0.1777 0.1177 -0.1923 0.1946 -0.1662 -0.1108 -0.1708 -0.1138 -0.1131 -0.0931 -0.4446 -0.1138 -0.2369 0.1331 -0.2231 0.1623 0.2077 0.1292 -0.1731 -0.1308 0.1515 -0.3423 0.2162 0.2062 0.1177 0.1462 0.2385 0.2762 -0.1915 -0.1377 -0.1692 -0.2692 0.1715 0.1108 0.2208 0.0862 0.1838 -0.2677 -0.1746 -0.2023 -0.1692 0.2285 -0.3608 0.2554 0.2938 0.1785 -0.1562 0.4054 0.1692 -0.2431 -0.3023 -0.1385 0.3185 -0.1462 0.2292 0.1315 0.2385 0.1908 0.1254 -0.1369 -0.1138 0.1692 0.1431 0.2631 -0.1177 -0.2054 -0.0969 -0.2308 0.1608 -0.1331 0.1438 -0.1169 -0.2977 0.1754 0.1400 -0.1492 0.2162 0.1731 -0.1385 0.1677 -0.1377 0.3792 0.1592 -0.1885 -0.1046 0.2954 -0.1315 -0.1085 0.2408 0.2262 0.1162 -0.1115 -0.1392 -0.1108 0.1323 -0.1646 0.2608 0.2623 0.3515 -0.1808 -0.1500 -0.1246 -0.2838 -0.1562 0.1115 0.1823 0.1792 0.3054 0.2408 -0.1085 -0.1577 0.1292 -0.1946 0.1846 -0.1246 0.1638 0.1238 -0.1892 -0.2577 0.2177 0.1262 -0.2254 0.1854 0.2231 -0.1554 -0.1815 -0.2477 0.0962 -0.1462 -0.2431 0.2585 -0.1577 0.2454 0.1846 -0.1277 0.1646 -0.1731 -0.1754 0.1662 0.1646 0.1885 0.1738 -0.1100 -0.1569 0.3069 -0.2577 0.2377 -0.2092 -0.1762 -0.1338 0.1700 0.0815 -0.1777 -0.1654 -0.1915 -0.1454 0.1362 0.1838 -0.1031 0.1385 0.1154 -0.0931 0.3046 0.1762 0.2085 -0.1569 0.1631 0.2415 0.1192 0.1185 -0.1538 -0.2823 -0.1700 0.2531 -0.1885 0.1438 -0.1908 -0.1477 0.2146 0.2800 0.3462 0.1462 0.0900 0.1654 0.1338 0.1277 -0.1969 -0.3362 0.1623 0.2338 0.1715 -0.1800 -0.2346 -0.1946 -0.2085 0.1738 0.3131 0.1215 0.2108 0.1377 0.1546 0.1923 -0.1762 0.2623 0.1677 -0.1731 -0.0962 0.1177 -0.1308 0.1508 -0.1285 -0.2046 0.1377 0.2623 0.1615 0.1400 0.2362 0.1308 -0.1877 0.1477 -0.1354 0.1331 -0.1231 0.2492 -0.1485 0.2931 -0.2046 -0.1092 0.1692 0.3300 -0.1823 -0.1708 -0.2154 0.1208 -0.2562 -0.1077 -0.1138 -0.1746 -0.1292 -0.1823 0.1254 -0.2215 -0.2554 -0.1177 0.2092 -0.1569 -0.1338 0.1677 0.2192 0.1762 -0.3338 0.1262 0.1238 -0.1515 0.1446 -0.1608 -0.1815 0.1669 -0.2008 -0.1508 -0.1815 0.1246 -0.2008 -0.1854 0.1823 -0.1646 0.1138 0.1608 -0.2008 -0.2908 0.1477 -0.1331 0.2031 0.1408 0.2538 0.2838 -0.1792 -0.2223 -0.2115 0.2423 -0.2546 -0.2262 0.1446 -0.1162 0.1792 -0.1662 -0.1515 -0.1854 -0.1508 0.1408 -0.2585 -0.2054 0.1985 0.1323 0.1346 0.1685 -0.2731 -0.1308 0.2169 -0.1038 0.2108 -0.2000 0.2092 0.1815 0.1477 -0.2246 0.2285 -0.1777 0.1762 0.1931 -0.1346 0.1723 0.1446 0.1185 0.1962 0.2623 -0.1262 0.1038 0.2885 -0.1462 -0.1200 -0.1300 0.1608 0.1123 -0.1892 0.2592 -0.1315 -0.2308 -0.1362 0.0938 -0.0915 0.1746 -0.1823 -0.1292 -0.2200 -0.1415 0.1477 -0.1138 0.1054 -0.2454 -0.1577 0.1338 0.2100 -0.1831 0.3308 -0.1292 -0.1415 -0.1492 -0.1108 -0.3423 0.2177 -0.2000 0.2877 -0.1815 0.1400 -0.1677 -0.3208 -0.2323 0.1338 -0.1092 -0.1092 0.2392 0.1169 -0.2638 0.1062 -0.1662 -0.1754 -0.1377 0.1377 -0.2546 0.2877 0.1562 0.2000 0.1292 -0.2115 -0.1277 -0.2162 -0.1246 0.1354 0.1431 -0.2269 0.1777 -0.1400 0.3115 -0.2577 -0.2300 -0.1392 0.1831 0.1708 -0.1508 -0.2985 -0.1531 0.1554 0.1477 -0.1723 -0.3223 -0.1585 0.1400 0.1546 0.2215 -0.2162 -0.1546 0.1685 -0.2923 0.3031 -0.1862 -0.1438 -0.1677 -0.1131 -0.2454 -0.2546 0.1931 0.1362 -0.1792 -0.1523 0.2292 0.1215 0.2069 -0.1077 0.2985 0.2315 0.1038 -0.1977 -0.1646 0.1869 -0.1585 0.1431 -0.2215 -0.1392 -0.2177 0.1415 -0.1608 -0.2338 -0.2569 -0.2262 0.1731 -0.3869 0.1615 0.1877 0.1408 0.1469 -0.2369 -0.1415 0.1654 -0.1523 -0.1208 -0.2638 -0.1269 -0.1700 0.1592 -0.2515 -0.1746 -0.2431 -0.1354 0.1431 0.1346 0.1662 -0.1162 -0.1092 0.1846 -0.1292 -0.2000 0.2100 -0.1223 -0.2208 -0.2108 0.2077 -0.1423 -0.1869 -0.1708 0.1700 0.1792 -0.2885 0.2000 -0.1838 -0.1131 0.2285 0.1777 0.1008 -0.1177 -0.1162 -0.1808 0.1115 0.2123 -0.1608 0.2885 0.2169 0.2385 0.2262 -0.2831 -0.1023 0.1685 -0.2831 -0.1662 -0.3400 -0.2138 -0.2331 -0.1131 -0.2138 -0.1431 -0.1508 0.1269 0.0877 -0.1162 -0.1769 -0.1062 0.2385 -0.1800 0.1746 -0.2462 0.1869 -0.1546 0.1746 -0.1431 0.2631 -0.2492 -0.1023 -0.1608 -0.1400 0.2200 0.1631 -0.1246 -0.1492 -0.2346 -0.1315 0.1108 0.1808 0.1492 -0.1485 -0.1515 -0.1608 -0.1431 -0.2192 0.1469 -0.1792 -0.2700 -0.1254 0.1877 0.2362 -0.2746 0.1277 -0.1592 -0.1192 0.2085 0.1223 0.1262 0.1362 -0.0931 -0.2069 -0.1369 0.0985 0.1238 0.1138 0.2092 0.1646 0.1608 -0.2031 0.2146 -0.1415 0.1300 -0.2115 0.2554 -0.1354 -0.2000 0.2246 -0.2192 0.2223 -0.1454 -0.1323 0.1062 -0.1231 -0.1838 -0.1431 -0.1531 -0.1285 0.1092 0.1138 0.1723 -0.1100 -0.2038 0.1377 0.1385 0.1638 -0.2323 0.2731 0.1862 0.1292 0.2415 0.0938 -0.1254 0.1762 -0.1123 -0.1408 -0.1792 0.1446 0.2046 0.1323 0.2108 -0.1585 0.2146 -0.1923 -0.1038 -0.2262 -0.1685 -0.2600 0.1808 0.2262 0.2185 -0.2415 -0.2262 -0.1462 -0.2592 -0.1685 -0.1308 0.1631 -0.1369 -0.1215 -0.1577 0.1500 0.2069 -0.1715 -0.1946 0.2138 -0.1692 -0.4054 -0.0946 -0.1192 -0.1431 -0.1277 -0.1438 0.1954 0.1346 0.1092 -0.1892 0.1323 0.0923 0.1746 -0.2262 0.1800 0.2215 -0.1215 0.1331 0.1938 0.1446 0.1623 0.2500 0.1954 -0.1215 0.1562 0.1038 0.1931 -0.2085 -0.1100 -0.1431 0.2254 -0.1500 -0.1962 -0.2377 -0.1531 0.2769 -0.2023 -0.1192 0.2546 -0.1608 -0.1877 -0.1908 0.3269 -0.1038 -0.1962 -0.1577 -0.2323 0.1723 -0.1715 0.1831 -0.1915 0.1615 -0.1523 0.1831 -0.2115 0.1554 0.1269 0.1400 0.1723 -0.1562 0.2392 -0.1215 0.1115 0.3385 0.1231 -0.0877 -0.1262 -0.1362 0.2323 -0.0962 0.3115 -0.1277 -0.2046 0.1323 0.1431 -0.2100 0.2423 -0.1300 -0.1115 -0.1377 0.1831 -0.2462 0.2692 0.1708 0.2900 -0.1577 -0.2223 -0.1577 0.1900 -0.1662 0.1169 -0.2062 0.1146 0.1177 0.2292 -0.1446 -0.0969 -0.1931 0.2515 -0.2023 0.1415 0.1692 -0.1400 -0.1715 0.1492 0.2600 -0.1315 0.2138 0.1431 -0.1008 0.1762 -0.1231 0.1500 0.2331 -0.2023 0.3208 0.1515 0.1838 -0.2285 0.2423 0.1677 -0.1723 0.1738 -0.1262 -0.2815 0.1592 0.2131 -0.1723 -0.2277 0.1415 0.1446 -0.1762 -0.1323 0.1877 0.1815 0.1269 0.1562 0.2554 -0.1746 0.1015 0.1985 -0.2354 -0.2623 0.2815 0.1215 0.2138 -0.1585 0.1669 -0.1146 0.1292 0.2885 -0.1431 0.1485 -0.2146 0.2492 0.2592 0.2254 0.0977 -0.2315 0.2285 -0.2838 -0.2323 -0.1223 -0.1985 -0.1315 0.1792 0.1677 -0.1554 0.1846 0.1269 -0.1885 -0.1654 -0.1769 0.1531 0.1946 0.1608 0.1046 0.1892 0.1569 0.2538 -0.1362 -0.1669 -0.2246 -0.2631 -0.1992 0.1746 0.1731 -0.2415 0.1831 0.1138 -0.1415 0.1846 0.2331 -0.2208 0.2315 0.1700 0.1031 -0.2769 0.0915 0.1077 0.1362 0.1731 -0.2238 0.1723 0.2569 -0.1331 -0.2477 -0.1408 -0.1608 -0.2908 -0.1285 -0.1108 -0.1738 -0.2500 -0.1408 -0.2415 -0.1662 -0.1238 -0.1200 0.1462 -0.1408 -0.2400 -0.1838 -0.2285 -0.2800 0.1138 0.1177 0.1200 -0.1492 0.1662 -0.2431" HIT_INDICES="3 5 14 18 20 21 25 29 37 45 52 54 57 59 60 61 63 72 74 76 82 90 91 105 116 123" ES_PROFILE="0.0085 0.0369 -0.0046 0.0038 0.0323 0.0708 0.0792 0.0877 0.0562 0.0246 0.0031 0.0315 0.0500 0.0785 0.1169 0.1554 0.1838 0.1423 0.1708 0.1992 0.1877 0.1562 0.1946 0.1031 0.0415 0.0200" RANK_AT_ES="76.0000" RANK_SCORE_AT_ES="-0.1000"/>
  <DTG RANKED_LIST="SexDevelopmentGenesPRL_remapped.rnk" TEMPLATE="na_as_pre_ranked" GENESET="gene_sets.gmt#HP_ABNORMALITY_OF_THE_KNEE" ES="0.2375" NES="1.0945" NP="0.3399" FDR="1.0000" FWER="1.0000" CHIP="ftp.broadinstitute.org://pub/gsea/annotations_versioned/Human_Gene_Symbol_with_Remapping_MSigDB.v7.5.1.chip" RND_ES="-0.1886 -0.1807 -0.1352 0.2784 -0.1648 -0.1375 0.1989 0.1659 0.1966 0.2818 -0.2818 -0.1545 0.1386 -0.3909 -0.1159 0.2045 0.2091 -0.2216 0.1057 -0.1500 0.2602 -0.2261 0.3193 0.1818 -0.2352 -0.2955 -0.3148 -0.1318 -0.2068 -0.2659 0.1125 -0.2466 -0.2602 -0.2557 -0.1386 -0.1568 0.1886 -0.1841 0.2739 -0.2500 -0.1943 -0.1500 -0.1011 -0.2136 0.1364 0.1364 -0.2068 -0.1273 0.1580 -0.3307 -0.2216 0.1273 0.2375 0.2420 0.1261 0.1386 -0.2932 -0.2227 0.4011 -0.1784 -0.1398 -0.1114 0.2057 -0.2114 -0.1636 0.3557 0.1750 0.2227 0.2341 -0.2364 -0.2750 0.1807 -0.4739 -0.1420 0.2500 -0.1386 0.1670 0.1682 0.1250 -0.2273 -0.2114 -0.1932 -0.1750 -0.2773 -0.2841 -0.1239 0.1909 -0.1386 -0.3750 -0.1716 0.1398 -0.1568 -0.3295 0.3159 -0.2307 -0.3284 -0.1159 0.2023 0.2409 -0.2216 -0.3693 -0.1080 -0.2239 0.1557 -0.1761 -0.1295 -0.1807 0.2011 -0.1773 0.1636 0.1932 -0.1773 -0.2489 0.3330 -0.1750 -0.2705 -0.2352 -0.3341 -0.2761 -0.2830 0.1511 0.2193 -0.1182 -0.2080 0.1739 -0.2227 0.2114 -0.1750 0.1830 0.2193 -0.2182 -0.2250 0.1693 -0.3625 -0.2693 -0.1943 -0.2636 0.1545 -0.1591 -0.1568 -0.2943 -0.1318 0.2989 -0.1318 0.3830 0.2568 -0.2591 -0.2023 -0.2205 -0.1409 -0.1182 -0.1773 -0.1557 0.1727 0.2955 0.2955 0.1716 0.1205 -0.2284 -0.1886 0.1670 -0.2568 -0.1330 -0.2511 0.2545 -0.2943 -0.2193 0.2466 -0.2398 -0.2045 -0.1920 0.1580 -0.1523 -0.2386 0.2716 -0.1500 0.2477 -0.2341 -0.2011 0.1420 0.1898 -0.1784 -0.1830 -0.3034 0.2125 -0.2034 0.1625 -0.2466 0.1580 -0.2432 -0.2409 0.1227 -0.1455 -0.2193 -0.1773 -0.2193 -0.1125 0.2091 0.1182 0.1932 -0.2761 0.1648 0.1614 -0.1591 0.1739 0.3102 -0.1750 -0.2898 -0.1545 0.1841 -0.1636 -0.1920 -0.1841 0.2352 0.1477 -0.2148 -0.1375 0.3023 -0.1716 -0.2114 -0.2659 -0.1830 0.1670 -0.2318 0.2693 0.2648 0.2682 -0.1341 0.2398 -0.1409 -0.1841 -0.2261 0.2545 0.2284 0.2011 -0.1477 0.2000 -0.3148 -0.1648 0.1057 0.1784 0.1852 -0.4227 -0.2386 0.3409 0.1364 -0.2773 0.4000 -0.2455 0.2045 -0.2182 0.2023 0.1557 -0.1284 -0.2102 -0.3068 0.1580 0.2091 0.2273 -0.2068 0.2330 -0.1795 -0.3250 -0.2648 -0.1625 -0.2034 0.1057 0.1705 0.1830 0.1398 -0.1386 0.2886 0.1739 0.1500 0.2841 -0.2739 -0.1489 0.2307 0.1898 0.2557 0.2750 0.1307 0.1602 0.1636 -0.1773 -0.2352 0.1818 -0.2432 0.3784 0.1591 0.1955 0.2682 -0.2295 0.2045 -0.2761 0.1261 -0.2705 -0.3159 0.2716 0.1648 0.1750 0.2580 0.2114 -0.3205 -0.2761 -0.3239 -0.2000 0.1830 0.2125 -0.2091 -0.2102 0.1852 0.2307 -0.3670 0.2307 0.2193 -0.1852 -0.1375 0.2648 0.1636 -0.2375 -0.2659 0.2284 -0.1864 0.2750 0.1114 -0.3227 -0.2102 -0.2045 0.2080 0.2670 0.1659 -0.1864 0.2568 -0.1602 -0.1523 0.2636 0.1364 -0.1977 0.2011 0.1705 0.1511 0.1761 -0.3159 0.2432 -0.2818 -0.1591 -0.2273 -0.1591 0.1750 -0.2182 0.1352 -0.3000 -0.2955 -0.1409 -0.1648 0.2307 0.3125 0.2102 -0.1398 -0.1159 -0.2614 0.1966 0.2364 0.2557 -0.2341 -0.2295 -0.1250 -0.2920 0.3932 0.1807 -0.1830 0.3182 -0.2489 -0.1489 0.2182 -0.2170 -0.1955 0.1693 -0.1511 -0.2398 -0.3818 0.1239 0.1227 -0.1318 0.1625 0.1375 -0.2545 0.1773 0.1932 -0.1648 0.1602 0.2534 -0.2273 0.2636 0.2261 -0.1261 0.1830 0.2477 -0.2489 -0.2398 -0.1318 0.1625 0.2182 0.3489 -0.3000 -0.2693 0.1295 0.1648 -0.2466 0.2011 -0.2193 -0.1636 0.1648 -0.3545 -0.1716 -0.1955 0.2170 0.4102 0.1955 -0.1773 0.2318 -0.2409 -0.3000 0.3409 0.1557 0.2284 -0.1682 -0.1830 0.2920 -0.4125 0.1693 0.1557 -0.1716 0.1580 0.1955 -0.1489 0.1386 0.3693 -0.2466 0.1386 0.1636 -0.3182 -0.3534 0.2727 0.2273 0.2273 0.2909 -0.3080 -0.3000 0.1818 0.1341 0.1477 -0.3432 -0.1739 0.2761 0.2045 -0.2920 -0.1841 0.1784 -0.2000 -0.2750 0.2716 -0.1739 -0.2614 0.1648 -0.2341 0.2659 0.2705 0.1420 0.2693 0.3409 -0.2477 0.1773 -0.1511 0.1909 0.3284 -0.3250 0.1659 -0.3420 0.2966 -0.1364 0.1659 -0.1636 0.2023 -0.2250 0.1489 -0.1670 0.1500 -0.2648 -0.2000 -0.2398 -0.1250 0.2625 -0.2375 -0.1591 -0.1443 -0.2511 -0.2943 0.1830 0.2216 -0.2364 0.1386 -0.2375 0.1136 0.1466 0.3216 -0.2114 0.1114 -0.1977 0.3250 0.3614 0.3682 0.3193 -0.2170 0.3477 -0.1875 -0.1511 0.2295 -0.2875 0.3307 0.1943 0.3091 -0.0920 -0.2477 -0.2080 -0.2148 0.1886 0.2795 -0.2307 -0.2102 0.2375 0.4000 0.2818 0.1943 0.3375 -0.1398 -0.2409 0.1443 0.1932 0.3068 -0.2000 -0.1466 -0.3682 -0.1273 -0.2659 0.2818 -0.1750 0.1886 0.2023 -0.2216 0.2080 -0.3000 0.2773 0.2568 -0.2557 -0.2727 0.2852 0.2182 0.4170 -0.3205 0.3318 0.1784 0.1182 -0.1602 0.3193 0.1568 0.1091 -0.2977 -0.1534 0.2739 0.1477 0.2273 0.3250 0.3261 0.2091 -0.2136 0.3330 -0.2216 -0.1898 -0.2193 0.2670 0.1864 0.1591 0.1693 -0.1841 0.1841 0.2261 0.1307 0.2080 0.2000 0.3023 0.1773 -0.2352 0.2330 0.2011 -0.1852 -0.2818 -0.2125 -0.1682 0.1648 0.1864 0.1557 0.1727 0.3920 -0.2955 -0.3273 -0.2080 0.1636 0.1034 -0.1602 -0.1250 0.2455 0.3420 -0.2943 0.2841 0.2761 -0.2648 -0.1761 0.2170 0.2750 0.1602 -0.3386 0.1205 -0.1500 0.2761 -0.2330 -0.1682 0.1580 0.3489 0.1830 -0.2739 -0.2239 -0.3466 0.1398 -0.1670 0.1443 0.2648 0.2068 0.2557 0.3273 -0.2659 -0.2000 -0.3193 -0.2216 0.3023 -0.1477 -0.1852 -0.2443 0.4170 -0.3602 -0.2636 0.1705 0.3182 0.2091 -0.2352 -0.4091 0.2386 0.1761 0.1909 -0.2216 0.1477 -0.1375 0.1750 0.1318 -0.2307 -0.1818 0.2136 0.1557 -0.3727 -0.2568 -0.2102 -0.2784 -0.1432 -0.2136 -0.1659 0.1432 0.2375 -0.1841 0.1977 0.2307 0.2727 -0.2205 0.1864 -0.1136 -0.1977 0.1989 0.1409 -0.1318 -0.2443 0.1023 0.2625 0.2125 -0.1625 0.1295 0.4114 -0.1193 0.2591 -0.2659 -0.1420 -0.2341 0.1727 0.1875 0.1625 0.3216 -0.1886 -0.1250 -0.1250 -0.1227 0.1920 0.2295 0.1773 0.1875 0.2216 -0.2750 -0.2750 0.2375 -0.1534 0.2455 -0.1636 -0.2545 0.2227 -0.3239 -0.2545 -0.1648 0.1443 -0.1330 0.1511 0.1250 -0.2989 0.2466 0.1830 0.1227 -0.2364 -0.1727 0.3034 -0.1864 -0.2670 -0.3205 0.1670 0.1761 0.2523 -0.2966 -0.1818 -0.1636 -0.1830 -0.2943 -0.3239 -0.2409 -0.2795 -0.1602 -0.1466 -0.2750 0.2068 -0.2045 0.2466 0.1864 -0.2364 0.2080 -0.1989 0.1352 -0.1432 0.3591 -0.2852 -0.2284 0.2148 -0.2227 -0.1534 0.2648 -0.1443 0.2432 -0.1750 -0.4091 -0.2216 -0.1955 -0.2375 -0.1489 -0.1750 -0.1852 -0.2455 0.3602 0.2398 -0.2136 0.1420 -0.2545 0.1716 -0.1648 0.1409 -0.3432 0.3000 -0.3432 -0.2466 0.5284 0.2011 0.1489 0.2466 0.1636 -0.1364 0.3091 -0.1398 0.2125 -0.1932 0.2091 -0.1057 0.1557 0.2920 0.1091 0.3205 0.2568 0.2080 0.1773 0.3932 -0.1920 -0.1227 0.1830 0.1511 0.1284 -0.1932 0.2545 -0.2693 -0.1670 0.1386 0.3182 0.2773 -0.2852 0.2295 0.2636 0.1909 0.2727 0.1625 0.2102 0.2489 -0.1545 0.1670 0.1205 -0.1727 0.1455 -0.2205 -0.1739 0.1545 0.2398 0.1250 0.3898 0.3523 -0.2886 0.2193 -0.2011 0.2273 -0.2909 -0.1273 0.1386 0.1557 -0.1341 -0.2852 -0.1591 0.1716 -0.0841 0.1330 0.1295 -0.1489 -0.1727 0.1466 -0.1659 0.1295 -0.2807 0.2818 0.2148 -0.1580 0.2761 -0.3727 -0.3182 0.1648 -0.2409 -0.2648 -0.1045 -0.3602 -0.1932 0.1386 0.2682 0.3670 -0.2159 -0.2545 -0.2614 -0.1920 0.1500 0.1602 0.1318 0.1489 -0.3716 0.1898 -0.1273 -0.1670 -0.1193 0.2318 -0.2011 -0.1261 0.2602 -0.2807 -0.2727 -0.2432 0.3034 -0.2034 0.2295 0.2670 0.1466 0.2761 -0.2114 0.2693 0.2386 -0.2375 0.1489 0.1830 -0.1932 0.2364 -0.2545 0.3102 0.3443 0.1761 -0.1750 0.2727 -0.3080 0.2284 0.1773 -0.2182 0.2943 -0.2216 0.1670 0.2375 0.2193 0.3307 0.1580 -0.3898 -0.1568 0.1773 0.1886 -0.1727 0.2034 -0.3591 -0.1466 0.2045 0.3102 -0.3023 -0.2864 -0.2125 -0.1670 0.2261 -0.1773 0.3250 -0.2284 0.1739 0.2034 0.2091 0.1898 0.2420 0.1773 0.3455 -0.2239 0.2023 -0.2284 0.1580 0.1852 -0.2466 0.3284 0.1636 -0.2727 0.2989 0.1625 0.1818 0.2091 0.2409 0.2295 -0.2011 0.2398 0.1568 -0.1375 0.2989 -0.2670 0.2409 -0.3864 0.2773 -0.2375 0.2364 0.2409 -0.2670 0.1841 0.2761 0.1364 0.1295 0.1648 0.1511 -0.1636 0.2034 -0.1307 -0.1659 0.1920 0.1466 0.1420 -0.2352 0.3330 0.2318" HIT_INDICES="3 5 20 24 25 27 28 37 71 81 95 97 103 104 119 120" ES_PROFILE="0.0352 0.0886 0.0239 0.0591 0.1216 0.1750 0.2375 0.2273 -0.0102 -0.0295 -0.0852 -0.0318 -0.0148 0.0477 -0.0170 0.0455" RANK_AT_ES="28.0000" RANK_SCORE_AT_ES="8.0700"/>
  <DTG RANKED_LIST="SexDevelopmentGenesPRL_remapped.rnk" TEMPLATE="na_as_pre_ranked" GENESET="gene_sets.gmt#HP_INTESTINAL_MALROTATION" ES="0.2500" NES="1.0951" NP="0.3058" FDR="1.0000" FWER="1.0000" CHIP="ftp.broadinstitute.org://pub/gsea/annotations_versioned/Human_Gene_Symbol_with_Remapping_MSigDB.v7.5.1.chip" RND_ES="0.1429 0.2589 0.3839 -0.1786 -0.1607 0.2857 0.2321 0.2054 -0.1518 0.1429 0.3393 -0.3482 0.2411 -0.2589 0.2411 -0.2857 -0.2589 -0.2411 -0.2679 -0.2500 -0.1875 0.1429 -0.2768 -0.2946 0.2321 -0.2411 0.2411 0.1518 0.1071 0.1429 -0.2946 0.2679 0.2768 -0.1607 -0.1429 -0.2232 0.1429 0.2232 -0.2768 0.2500 -0.1964 0.2411 -0.2054 -0.1071 0.1786 0.1696 0.2679 -0.1786 -0.1339 0.2768 -0.1964 -0.1161 0.2411 -0.2232 0.1607 0.1875 -0.1875 -0.1875 -0.2054 -0.1786 -0.2589 0.1875 0.2500 0.1875 0.1964 0.3036 -0.1429 0.1518 0.2321 -0.2411 -0.3036 -0.4464 0.2143 -0.4018 -0.1518 -0.2589 -0.1429 0.2411 0.2411 0.3125 -0.3125 -0.1518 -0.1696 0.2232 -0.2500 -0.3304 0.1696 0.2589 0.3125 -0.3036 -0.1786 -0.2679 -0.2946 0.1875 -0.2857 0.1696 0.2143 0.2411 0.2143 0.3214 0.1696 0.1339 -0.1607 0.2946 -0.1429 0.1250 -0.1964 0.2321 0.1696 0.1429 -0.3036 0.1429 0.3571 -0.2143 0.2857 0.2411 -0.3393 0.1607 -0.3393 -0.2143 0.1607 -0.2054 -0.1518 -0.3304 0.1964 0.2054 0.3214 -0.1875 -0.3482 0.2857 -0.1875 0.1250 0.2054 0.2232 -0.2232 0.1786 0.2054 -0.1339 0.2232 -0.1786 -0.1964 0.1518 0.2768 -0.1696 0.1696 -0.2768 0.2946 -0.2321 -0.3393 0.4375 -0.2143 -0.2232 -0.2143 -0.3839 0.1696 -0.1875 0.1875 -0.1875 0.2321 -0.2054 -0.1607 0.1875 -0.1518 -0.2143 -0.1518 -0.2232 0.2411 -0.1964 -0.1875 -0.1875 0.1607 -0.2500 0.1875 -0.1696 0.1161 0.1696 -0.1429 0.1964 -0.2232 0.1964 -0.2143 -0.2589 -0.1696 -0.2589 -0.2054 0.3125 -0.3125 -0.1339 0.2857 -0.3036 -0.2143 -0.1429 0.2411 0.1786 0.1964 0.1875 0.4375 0.2589 0.2768 -0.1786 0.2054 0.3482 -0.2411 0.2857 -0.1875 0.3214 0.1696 0.2232 -0.2232 -0.2857 0.3750 -0.1964 -0.2411 -0.1250 0.1964 0.3125 -0.2143 -0.1607 -0.2054 -0.2768 -0.1161 -0.2857 0.2143 -0.2321 -0.3929 -0.2411 0.1607 -0.1429 -0.2321 0.3125 -0.2232 0.1518 -0.2054 -0.3929 -0.1786 0.3304 0.3304 -0.1161 0.2946 -0.2054 0.4196 0.3304 -0.2411 0.1607 0.3839 0.1875 0.2143 -0.2500 0.1518 -0.1429 0.1875 0.2857 0.2321 0.2321 0.2232 0.1696 0.2768 -0.2857 0.2857 0.1518 -0.3125 0.2411 0.3482 0.1339 -0.1339 0.1786 0.1696 -0.2946 -0.1964 0.1607 -0.2143 0.3125 -0.2054 -0.2143 -0.1696 -0.2321 0.1875 -0.1964 -0.3214 0.1607 -0.1786 -0.3750 0.2411 -0.2589 0.3750 0.2500 0.1875 0.1875 0.1964 0.1786 0.2768 -0.2054 0.1696 0.1250 -0.3393 -0.2589 -0.2321 -0.2321 -0.3036 0.1429 0.2232 -0.2857 -0.0893 -0.2143 0.3036 -0.2500 0.1964 -0.1786 -0.2054 -0.2411 -0.4464 0.1696 0.1964 0.2768 -0.3393 -0.3304 0.1696 -0.2143 -0.1786 0.1429 -0.1696 0.2321 0.1786 -0.2857 0.1964 0.2321 0.3571 0.2054 -0.2589 0.1696 -0.2500 -0.1696 0.2768 -0.2679 0.1429 -0.2321 -0.1875 0.2321 -0.2857 -0.3125 0.2321 0.1518 0.1518 0.2500 -0.2143 0.2500 0.1964 0.2054 0.1786 0.1786 0.2768 -0.2679 0.0982 -0.1161 -0.1161 0.1875 -0.1696 -0.2143 -0.1339 0.1339 0.2679 -0.3304 0.2321 -0.3304 -0.2143 -0.1518 -0.3482 0.1875 -0.1339 -0.2232 -0.2143 0.2679 -0.1875 0.3036 0.1964 -0.1786 -0.3571 0.1696 0.3304 -0.2321 0.1429 -0.2321 -0.2679 -0.1786 -0.2411 0.2321 -0.1964 0.2768 -0.2679 -0.3482 -0.1964 -0.2321 0.2232 0.3036 -0.2321 0.1518 -0.1607 -0.1786 0.2054 -0.2321 -0.1607 0.2500 -0.2232 -0.2143 0.1786 0.3214 -0.2679 -0.2054 -0.3036 0.1964 -0.1696 -0.1786 0.1964 0.2232 -0.2232 -0.1964 0.2500 0.2411 -0.3929 0.2321 0.1696 0.0893 0.2857 0.2768 0.1161 -0.2411 0.2500 0.2679 0.2679 -0.2500 -0.3482 0.1964 0.1964 -0.2500 -0.1964 0.3304 0.2232 0.1875 0.2768 -0.3482 0.2321 0.4196 -0.2143 -0.2857 -0.1339 -0.1607 0.3393 -0.1875 0.2679 -0.1875 -0.3393 0.3750 -0.1607 -0.1696 0.2054 -0.1339 -0.3304 -0.2143 -0.2321 -0.2679 -0.2143 -0.1518 0.2679 -0.2768 0.2679 0.2857 -0.2411 -0.2500 -0.2054 0.2589 -0.1964 -0.2411 0.1339 0.3036 0.3304 0.2321 -0.3036 -0.3304 -0.1964 -0.2054 0.2411 0.3125 0.1339 -0.1339 0.2232 -0.1786 0.1696 -0.1339 0.1607 -0.1786 -0.3393 -0.1250 -0.3393 0.2857 0.2143 0.2232 -0.1875 -0.1429 0.2054 0.3304 -0.2143 0.1071 0.1339 0.2232 0.2143 -0.1429 0.3036 0.2232 0.2411 -0.1518 -0.2768 -0.2054 0.1518 0.2768 -0.1250 0.2768 -0.1786 0.2411 0.1964 0.2232 -0.2500 -0.4196 -0.3214 -0.2500 0.2321 0.1786 -0.2411 -0.2946 -0.2232 0.2768 0.2232 0.3393 0.2143 -0.3214 -0.2054 -0.2857 0.1607 0.1786 -0.2054 -0.2232 -0.1964 -0.2500 -0.1518 0.2321 0.2411 -0.1429 0.1429 0.3750 0.2679 -0.3393 0.2679 0.3661 -0.2232 0.2143 0.1964 0.4286 -0.2857 -0.1696 -0.1429 0.2054 0.2054 -0.1518 0.1429 -0.2232 -0.1786 0.3393 -0.2946 0.1786 0.1786 -0.2232 -0.2946 -0.3393 -0.3214 0.3036 0.2054 -0.2232 -0.1964 0.2143 0.1607 -0.1964 -0.3750 -0.2143 0.1250 -0.2500 0.1696 -0.2232 0.1518 -0.1964 -0.3482 -0.2857 -0.3304 -0.1875 0.2321 0.2232 0.2768 -0.1607 -0.3750 -0.2946 -0.1518 -0.1339 -0.2054 0.2411 -0.2679 0.1875 0.2321 0.1607 -0.1518 -0.1339 -0.2143 -0.3929 0.2143 -0.1429 -0.2321 0.1786 0.1429 0.2411 0.3929 0.2411 -0.1518 -0.2054 -0.1250 -0.2232 0.2054 0.2411 -0.1429 0.1696 0.3571 0.1339 -0.3482 0.1875 0.1607 -0.1429 0.2321 -0.3304 -0.2054 -0.2589 0.1607 -0.1518 -0.2321 -0.1875 -0.2232 0.1964 0.1964 0.2054 -0.1875 -0.1607 0.1696 -0.3036 -0.1607 -0.1786 0.3571 0.3571 -0.1161 0.3482 -0.4554 -0.1964 0.3571 -0.1518 -0.3571 -0.3036 -0.3482 -0.2679 0.3482 0.1696 0.3750 0.3214 -0.1964 0.2500 0.2411 -0.1786 0.1875 0.1607 -0.2143 -0.3393 0.1429 0.1875 -0.1964 -0.3214 -0.2500 -0.2768 -0.1696 0.1875 -0.2589 -0.2411 0.1786 -0.2679 -0.2946 0.3482 0.2411 -0.1786 -0.3125 0.1786 0.2679 -0.2857 0.3661 -0.2321 0.2768 0.2143 -0.2857 -0.2679 0.2768 -0.1875 0.1786 0.1964 -0.3036 -0.3661 -0.1696 -0.2411 -0.1518 0.2143 0.2232 -0.2143 -0.1518 0.2232 0.3482 0.3750 -0.2589 0.1518 -0.3125 0.1518 -0.2411 0.1607 0.1429 0.2143 -0.1071 -0.1786 0.2946 -0.1607 0.1875 0.1786 0.4643 0.2232 -0.1786 0.2232 -0.1696 -0.3125 0.1429 0.2768 0.1339 -0.3304 0.1429 0.2500 0.1875 0.3036 0.1161 -0.2768 0.2857 0.3214 0.2054 0.1964 -0.1696 0.3393 0.1696 0.3304 -0.1964 -0.2411 0.2321 -0.2054 -0.2232 -0.1696 0.4107 -0.3482 -0.2054 -0.1339 0.2500 0.3482 -0.2500 -0.2232 0.2054 0.1250 0.2946 0.3125 0.2768 0.4286 -0.1607 0.1786 -0.2232 0.2500 -0.1071 -0.3036 -0.2143 -0.4732 0.2232 0.3661 0.1339 -0.1339 -0.2679 -0.2946 0.2143 -0.3482 -0.1429 0.1964 0.2500 0.2500 -0.4107 0.1875 -0.3036 0.1786 0.1607 -0.2500 -0.1518 0.1250 -0.2143 -0.1696 0.2143 0.1607 0.2232 0.3214 0.2768 0.1964 -0.2946 -0.2768 0.1339 0.1964 -0.2321 -0.1964 -0.4286 -0.2679 -0.2411 0.2946 -0.4732 0.2500 -0.2143 -0.1786 0.1607 0.3304 -0.1161 0.2589 -0.2321 -0.2054 -0.2946 -0.2411 0.2054 -0.3839 -0.2143 0.2054 0.2679 0.2946 -0.3482 0.3304 0.1518 -0.1696 0.1875 0.1339 -0.2143 0.1607 -0.3661 0.3036 0.1607 0.2857 0.2857 -0.2679 0.3036 0.3482 0.1250 0.2679 0.1429 -0.2411 0.2143 0.1875 -0.3036 0.1518 -0.1786 0.2679 -0.2143 0.1875 -0.1786 -0.2768 0.1071 0.2232 -0.3393 -0.1250 0.1518 -0.1786 -0.2857 0.1607 0.2143 0.1786 -0.2768 -0.2143 -0.1429 -0.2054 -0.3125 -0.3661 0.2143 -0.1875 -0.1339 0.2054 0.3125 -0.1786 0.1786 -0.2857 0.1339 -0.2857 0.2857 0.2321 -0.2143 -0.2768 -0.1696 0.1696 0.2232 -0.1875 0.2143 0.1696 -0.1339 0.3393 0.1339 -0.3304 0.3839 0.2411 0.2679 -0.1696 0.1607 0.1786 0.2857 0.1518 0.3125 -0.2321 -0.1964 -0.2143 0.2679 -0.1339 0.1875 -0.3661 -0.2411 0.2054 0.1786 0.2232 0.3393 0.2054 0.1071 0.1964 -0.1964 0.2232 -0.2589 -0.2054 -0.2679 -0.1964 -0.2411 0.2054 -0.2857 0.2857 -0.2411 -0.4464 -0.2679 -0.1518 -0.2232 -0.3393 -0.2500 -0.1339 0.1607 -0.2143 0.1607 -0.2143 0.1875 -0.3125 -0.1964 -0.2500 -0.3661 -0.1696 0.1786 0.2411 -0.2589 -0.2946 0.1339 -0.1250 0.2679 0.1696 -0.2232 0.1786 0.1964 -0.2054 0.2321 0.1964 -0.1250 0.2143 -0.1339 -0.2143 -0.2411 0.2321 -0.2054 0.1518 0.3304 0.2321 0.2411 0.2054 0.2946 0.2768 -0.3214 0.2054 -0.1607 0.3036 0.1429 0.3482 0.3661 -0.1696 0.1696 0.1875 -0.2143 -0.1696" HIT_INDICES="3 4 20 25 31 33 50 57 60 75 79 82 88 116" ES_PROFILE="0.0446 0.1161 0.0536 0.0893 0.1161 0.1786 0.1071 0.1250 0.1786 0.1250 0.1696 0.2232 0.2500 0.0804" RANK_AT_ES="88.0000" RANK_SCORE_AT_ES="-0.4800"/>
  <DTG RANKED_LIST="SexDevelopmentGenesPRL_remapped.rnk" TEMPLATE="na_as_pre_ranked" GENESET="gene_sets.gmt#GOBP_NEGATIVE_REGULATION_OF_NUCLEOBASE_CONTAINING_COMPOUND_METABOLIC_PROCESS" ES="0.1953" NES="1.0974" NP="0.3236" FDR="1.0000" FWER="1.0000" CHIP="ftp.broadinstitute.org://pub/gsea/annotations_versioned/Human_Gene_Symbol_with_Remapping_MSigDB.v7.5.1.chip" RND_ES="0.1414 -0.1852 0.0842 0.1751 -0.0943 0.2189 -0.2189 -0.1549 0.1549 -0.1448 -0.2121 0.1953 0.2323 0.1077 0.1582 -0.1313 0.2458 -0.2189 -0.2054 0.1481 -0.1481 -0.1549 0.1246 -0.1582 -0.1515 0.1852 0.1347 -0.1111 -0.1077 0.2088 0.1582 0.1145 0.1380 0.1515 -0.1111 -0.1414 0.1380 0.1481 0.2020 0.1582 0.1010 0.1684 -0.1785 0.1515 -0.1178 -0.1953 -0.2020 -0.2256 -0.1380 -0.1886 -0.3131 0.3064 -0.1279 -0.2424 0.1279 -0.1212 -0.1313 0.1145 -0.1549 0.2256 -0.1582 -0.1751 0.1077 0.1886 0.1212 0.2660 0.1616 -0.1246 -0.1852 -0.1717 -0.2189 0.1414 0.1717 -0.1549 -0.2121 -0.1886 0.2795 0.1549 0.2020 0.1145 0.1515 0.1919 -0.1044 -0.1481 0.1852 0.3502 0.1684 -0.1987 -0.1178 -0.1145 0.1347 0.0842 -0.1347 0.1751 0.1852 -0.1212 -0.1582 -0.2054 0.1178 -0.1582 0.2828 0.2727 -0.1751 -0.1953 -0.1785 -0.1582 0.1313 0.1246 -0.1313 0.1044 -0.2189 0.1616 -0.1919 -0.1616 -0.3535 0.1347 0.2256 0.1886 -0.1616 0.3973 0.1077 0.1077 -0.1818 -0.1448 0.1212 -0.2525 0.1414 0.1481 -0.1515 0.1246 0.1650 0.2189 0.0943 0.2525 0.1010 0.1919 0.1414 0.1515 -0.1751 -0.2660 -0.2189 0.1178 -0.2121 0.1582 0.2020 -0.1515 0.2492 0.1751 0.1380 -0.1380 -0.1886 0.1380 0.1549 0.2290 0.1549 0.1313 -0.2088 0.1751 0.1111 0.1818 -0.1818 -0.1751 -0.1448 0.1582 0.2256 -0.1448 -0.2525 0.1212 0.1684 -0.1380 0.1010 0.1414 0.2290 -0.1616 0.1751 -0.2323 0.1212 -0.1684 -0.1987 -0.1616 -0.2357 -0.1785 -0.1616 -0.1145 -0.2054 -0.1684 -0.3098 -0.1919 -0.1919 -0.2828 0.2828 -0.1650 0.1279 0.1650 -0.2290 -0.2121 -0.1751 0.1785 0.1582 0.2761 0.1010 0.2256 -0.2357 -0.1852 -0.1279 -0.1279 -0.2088 0.1212 -0.2424 -0.2963 0.2088 0.1953 0.1515 0.1481 0.2727 -0.1751 -0.1684 -0.2761 -0.1380 0.1549 -0.1111 -0.1616 -0.1650 -0.2290 0.1178 0.1481 0.1010 -0.1919 -0.2155 0.1549 -0.3535 0.1650 -0.1684 -0.2559 -0.1246 -0.1785 -0.2492 -0.2963 0.1582 0.1751 0.2020 0.2088 -0.1684 0.1313 0.1380 0.1852 -0.2256 -0.2357 -0.1380 0.1448 0.1313 0.2054 -0.1751 0.2424 -0.2391 0.2290 -0.1852 0.1145 0.1347 -0.1077 -0.1650 -0.1481 0.2121 0.2256 0.1582 -0.1818 0.1953 0.2458 -0.2391 0.1313 0.1886 0.1481 -0.1818 0.2424 0.1616 -0.2862 0.1515 -0.2121 0.1582 -0.2727 -0.1279 0.1212 0.1347 0.2323 -0.2323 0.2862 -0.1953 -0.1785 0.2121 0.1077 0.1448 -0.1616 0.1481 0.1347 0.2088 0.1919 -0.1380 0.1347 0.2189 -0.0909 0.1481 0.1246 -0.1347 -0.1077 -0.1212 0.1481 0.1919 0.1717 -0.2727 -0.1515 0.1481 0.1448 -0.1684 -0.1919 0.1717 -0.1650 0.1481 -0.2121 0.2222 0.1987 -0.1111 0.1616 0.2391 -0.1380 0.1145 -0.1582 0.1448 0.2963 -0.1818 0.2054 0.1111 -0.1380 0.2593 -0.2559 -0.1414 -0.2054 -0.1717 -0.2155 0.2424 0.1987 0.2862 -0.2290 0.1448 0.1650 -0.1246 -0.1178 0.1313 0.1717 -0.2054 0.2020 -0.1751 -0.1212 0.3300 0.2020 0.2593 -0.1010 0.1481 0.1178 0.2424 0.2963 0.1313 0.2694 0.1852 0.1246 0.1582 -0.2593 -0.1919 -0.1077 -0.3064 -0.2828 -0.2290 0.1279 0.2828 -0.1549 -0.2660 -0.2256 0.1684 0.1717 0.1650 0.2323 -0.1987 0.1246 -0.3603 0.1178 0.1481 -0.1279 -0.1650 0.1448 -0.1953 0.2761 -0.2054 -0.1852 -0.1077 -0.0943 0.1246 -0.2727 0.3670 -0.1751 -0.1077 0.1279 0.1785 0.1178 -0.2323 0.2525 -0.1549 -0.1515 -0.2323 -0.2155 0.0976 -0.1684 0.1582 -0.1145 0.2155 0.1886 0.1515 -0.1684 -0.2290 -0.1515 0.1785 0.2626 0.1549 0.2458 0.1380 -0.2054 -0.1347 -0.1886 0.0909 -0.2121 -0.1279 0.1212 -0.2088 -0.0976 0.2525 -0.1414 0.1347 0.1010 -0.1616 0.1347 -0.2121 -0.1481 -0.1717 -0.1347 0.1246 0.1414 0.1145 0.2727 0.1919 0.1347 -0.2525 0.1852 0.1751 0.1616 -0.1044 0.1347 -0.2862 -0.1212 -0.2256 -0.1919 -0.2929 -0.1919 -0.1818 0.1313 -0.1684 -0.1886 -0.2020 -0.1650 0.2222 -0.2626 0.1751 -0.2088 0.2222 0.1178 0.1380 0.3232 0.1212 -0.2357 0.2626 0.1987 0.1481 -0.1953 -0.1717 0.1414 -0.2290 0.1650 0.2189 -0.1313 -0.2492 0.1448 0.1785 0.1313 0.2391 0.1448 -0.2391 0.2357 -0.1717 0.1886 0.1111 0.1818 -0.1313 -0.1279 0.1178 0.1481 -0.3401 0.2189 -0.1616 -0.1279 0.1178 0.1347 0.1987 -0.1987 -0.1414 -0.3838 -0.2997 -0.1852 0.1987 -0.2828 -0.2121 0.1650 0.2323 -0.1886 0.1178 -0.2458 0.1684 -0.1448 0.2155 -0.1717 0.3300 -0.1616 -0.1044 0.1414 -0.1785 -0.2492 0.1178 0.1380 0.1919 -0.0875 0.3030 0.2222 0.2189 0.1481 -0.1313 0.1751 0.2424 -0.1145 0.1616 -0.1448 -0.1448 -0.2256 0.2256 -0.2054 0.1111 -0.1347 -0.1751 -0.1717 -0.2054 0.2290 -0.2189 0.1515 -0.1717 0.2626 -0.2121 0.2256 -0.1751 -0.1212 0.1515 0.0909 -0.1145 -0.2155 -0.2525 -0.3468 0.1279 0.1650 -0.1347 -0.1785 -0.1212 -0.1279 -0.3838 0.2222 -0.1313 -0.2054 0.1515 -0.2121 -0.2795 0.1347 0.1886 -0.1818 0.1549 0.1279 -0.1852 0.1313 0.2290 -0.1616 -0.2020 -0.1145 -0.1246 0.2391 -0.0909 0.1448 0.1886 -0.1852 0.1246 -0.0976 -0.2121 -0.1582 0.2626 0.1515 -0.2424 0.1549 0.0875 -0.1684 0.0943 -0.2121 0.1953 0.2593 0.1549 0.2828 -0.1145 -0.1919 -0.1987 0.1717 0.1852 -0.2121 0.2155 -0.1549 0.1481 -0.2121 0.1380 -0.1380 0.2626 -0.1919 -0.2997 0.2088 0.2121 0.1313 0.1549 -0.0909 0.1852 0.2088 0.1886 -0.1684 0.2391 0.2559 0.1380 -0.1717 -0.1414 0.2458 -0.2020 -0.2088 -0.1751 -0.2357 -0.2054 -0.1953 0.1010 -0.2054 -0.1347 -0.2222 0.1380 0.1212 0.1751 -0.1481 0.1549 -0.2391 0.1684 -0.3199 0.1246 -0.2424 0.2727 -0.1481 0.1515 0.1481 0.1684 -0.1414 0.1246 0.1650 0.2155 -0.2357 -0.1380 -0.1380 -0.2189 -0.2559 0.2997 0.3333 0.1650 0.1313 0.1044 0.2963 -0.1111 0.1650 0.2492 0.3367 0.2189 -0.2323 -0.1650 -0.1717 -0.1886 -0.1044 0.2222 0.1650 0.1953 -0.2727 0.2323 0.1818 0.2896 -0.1515 0.1852 0.1987 -0.2189 0.1212 0.2290 -0.1684 -0.1582 -0.1582 -0.1717 0.1987 0.1347 -0.1919 0.1582 0.2458 0.1347 -0.2121 0.1515 0.1785 -0.1279 -0.1919 0.1717 0.1145 0.1414 -0.1077 0.1582 -0.1515 -0.1347 -0.1414 0.2559 0.1414 -0.2391 0.1448 -0.1279 0.1044 0.2929 -0.1347 0.1616 0.2492 0.1684 -0.0741 0.1145 -0.1650 -0.1481 -0.1380 0.2626 0.2492 -0.1616 -0.1414 0.1481 -0.1246 -0.0976 -0.2256 -0.1650 0.3131 -0.1279 0.2357 -0.1582 -0.1279 0.3131 -0.1246 0.1212 0.1684 -0.1953 0.2458 -0.2323 0.2222 -0.1380 0.0842 -0.2795 -0.1987 0.3333 -0.0875 -0.1818 -0.2458 0.1919 0.1582 0.1347 0.1886 -0.2660 0.1886 0.1313 -0.1785 0.2189 -0.2121 0.1044 -0.2189 -0.1650 -0.2054 0.1616 0.2054 -0.1347 0.1313 0.2121 -0.2997 -0.1515 0.1380 0.1178 0.2896 0.2828 0.1818 -0.1448 0.1616 -0.1347 0.1414 -0.1347 0.1178 0.2189 -0.1246 -0.1077 -0.1279 0.1616 0.2357 -0.1414 0.1515 0.2088 0.0976 -0.1178 0.1380 0.1818 -0.2290 -0.1751 -0.0976 -0.1953 -0.1414 -0.1751 -0.1145 0.2458 0.1582 0.1313 0.1684 -0.0909 -0.1279 -0.2088 -0.2054 -0.1515 0.0842 -0.1313 0.1145 -0.0976 -0.1246 -0.2862 0.2424 0.1886 -0.1717 -0.2357 -0.1448 -0.1684 0.1077 -0.3300 0.1582 -0.1279 0.2290 -0.2458 -0.2761 -0.2593 0.2121 -0.1279 0.1818 -0.2323 0.2155 0.1212 -0.2088 0.1616 -0.1448 -0.1785 0.1077 0.1347 -0.1582 0.2458 -0.1515 -0.2155 0.2559 -0.1818 0.0976 -0.1414 0.2694 -0.1145 -0.3367 0.2088 0.0943 -0.2189 0.2929 0.2121 0.2155 -0.1886 -0.1785 -0.2525 0.1684 -0.2896 0.1953 0.1010 0.1414 -0.2189 -0.1616 0.1044 0.1448 0.1616 0.1818 0.1751 -0.1751 0.1616 -0.2929 0.1582 0.1077 0.1279 0.1111 0.2424 0.1481 0.1818 0.1650 -0.1414 -0.1616 0.1886 -0.1212 -0.2828 -0.2929 -0.2290 -0.2121 -0.1448 0.1481 0.1380 0.1852 -0.2088 0.1987 0.2121 -0.1818 -0.1414 -0.1549 0.1246 0.2256 0.1818 0.1246 0.1549 -0.2424 -0.1751 -0.1313 0.1212 -0.1448 -0.1380 0.1313 0.1751 -0.3098 0.1650 0.2256 -0.1414 -0.2088 -0.1178 -0.1919 -0.0976 -0.1380 -0.1785 0.1178 -0.1953 -0.1111 0.2020 0.1212 0.1279 0.1650 0.1650 -0.1684 0.3131 -0.1010 0.1145 -0.1650 0.1145 -0.1347 -0.2593 0.1717 0.2155 0.2189 -0.1279 -0.1886 -0.1347 -0.1886 0.1380 -0.2189 -0.1481 0.2929 -0.2761 0.2189 0.1582 -0.1852 0.2222 0.2088 -0.1650 0.2290 0.2155 0.2357 0.1919 0.1818 -0.2727 0.2997 -0.1886 -0.1818 -0.1481 -0.1212" HIT_INDICES="1 3 5 16 19 20 25 27 28 29 31 45 51 60 61 63 70 82 87 89 99 104 106 110 115 116 122" ES_PROFILE="0.0269 0.0539 0.0808 0.0168 0.0337 0.0707 0.0673 0.0943 0.1313 0.1684 0.1953 0.1010 0.0875 0.0438 0.0808 0.1077 0.0842 0.0101 0.0067 0.0337 -0.0202 -0.0236 0.0034 0.0101 0.0067 0.0438 0.0303" RANK_AT_ES="31.0000" RANK_SCORE_AT_ES="7.0400"/>
  <DTG RANKED_LIST="SexDevelopmentGenesPRL_remapped.rnk" TEMPLATE="na_as_pre_ranked" GENESET="gene_sets.gmt#HP_HYPERGONADOTROPIC_HYPOGONADISM" ES="0.2759" NES="1.0978" NP="0.3152" FDR="1.0000" FWER="1.0000" CHIP="ftp.broadinstitute.org://pub/gsea/annotations_versioned/Human_Gene_Symbol_with_Remapping_MSigDB.v7.5.1.chip" RND_ES="0.2482 0.1581 -0.1130 -0.2719 0.1976 0.3399 0.2830 -0.3589 -0.2182 -0.3312 -0.2324 0.2846 0.2585 -0.3368 0.2032 0.3494 -0.2237 -0.2538 0.4182 -0.2964 -0.3265 0.2569 0.2095 -0.3526 0.3178 0.2055 0.2498 -0.1628 -0.1818 -0.1960 0.1755 0.1850 -0.2016 0.1739 -0.2308 -0.2972 0.1613 0.2111 0.1763 0.1462 0.2704 0.1842 0.1225 0.1573 0.1502 -0.1391 0.3067 -0.4008 0.1755 -0.2791 0.2451 0.2261 -0.2419 0.2482 0.1968 -0.3581 -0.2451 0.2609 0.1526 -0.1115 -0.2103 -0.3581 0.2364 0.3020 0.2538 0.2957 -0.2435 0.3755 0.3486 -0.2221 0.1565 -0.2443 0.2032 -0.2237 0.2545 0.1225 0.2292 0.2893 -0.2316 -0.3621 -0.2577 -0.3360 -0.2182 -0.2158 -0.2585 -0.3842 -0.2925 -0.2704 0.2435 -0.3360 -0.2719 -0.4237 0.2719 -0.2877 -0.3565 -0.3652 -0.3573 0.5233 0.4229 0.1889 -0.1874 0.2403 0.1945 0.3929 -0.1937 0.2261 -0.1581 0.2569 -0.3478 0.1881 0.2119 -0.1549 0.3368 -0.2664 -0.4617 -0.2308 -0.3004 0.2672 -0.1146 0.1613 -0.2372 0.2245 -0.4925 -0.2854 0.3368 0.1146 -0.2229 0.3439 -0.2142 -0.1296 0.1739 -0.2506 -0.2245 0.2632 -0.2980 0.3399 -0.2482 0.1842 0.1739 -0.4577 -0.3273 0.2957 0.4087 0.2206 0.2190 -0.1826 -0.2403 0.2016 0.1976 0.1874 -0.2451 -0.3715 0.2103 -0.2972 -0.3976 -0.2435 -0.3273 -0.1581 0.3225 0.4063 0.3138 0.2364 -0.3929 -0.2245 0.2087 -0.2806 -0.1534 -0.1881 -0.2261 -0.2229 -0.2182 0.1929 -0.2569 0.2348 -0.2498 0.2798 -0.2158 0.2206 -0.1636 -0.1573 -0.3289 -0.2356 -0.1557 -0.3360 0.2111 -0.3059 0.1549 0.2158 0.2482 0.2719 0.3455 0.1968 0.4395 -0.1557 0.1960 -0.4095 -0.2798 0.3360 0.2791 -0.3312 -0.2419 0.1921 -0.2348 -0.2221 -0.3281 0.3225 -0.1628 0.2751 -0.2617 -0.2838 0.3273 -0.1945 -0.2893 0.2625 0.2522 0.1652 0.3020 0.3668 0.2419 -0.2941 -0.1439 -0.1020 0.2245 0.2980 -0.2356 0.2791 0.1881 -0.3708 0.2625 -0.2411 0.2174 -0.2664 0.4482 -0.3447 -0.2269 0.3850 0.1304 -0.2625 -0.2870 -0.2071 -0.1937 -0.1810 0.2229 0.1597 0.2743 -0.3012 -0.3217 -0.2522 -0.2798 0.3889 -0.2972 0.3455 -0.1984 -0.3138 0.2332 -0.2324 0.2877 0.3186 -0.3186 -0.2095 0.2490 0.2632 0.2269 -0.2047 -0.3051 -0.2498 -0.1850 -0.1708 0.2704 0.1534 -0.1874 0.2964 0.2063 -0.3004 -0.3107 -0.2356 -0.3320 -0.1802 -0.2000 0.1067 0.3225 0.1858 -0.2356 0.1881 -0.2704 -0.1929 -0.2443 -0.2846 0.2711 -0.2893 -0.3067 0.1700 0.3913 0.2372 0.2435 0.2743 -0.1565 0.1747 0.3494 -0.2411 -0.1787 -0.2134 -0.1968 0.1581 0.3091 -0.4696 -0.1676 -0.4530 -0.2791 0.2451 -0.1462 0.2545 -0.3304 0.2000 0.3700 0.3225 0.3194 0.2324 -0.1304 0.1091 0.1858 -0.2656 0.2308 0.1534 0.1787 -0.2767 0.2506 -0.3834 0.1929 0.1913 0.3407 -0.1889 0.2016 0.2237 0.2111 0.2451 -0.2917 0.2190 -0.2277 -0.2063 0.4134 -0.2632 0.2751 -0.1874 -0.2103 0.2229 -0.2538 0.3968 0.2719 -0.3621 0.4000 0.2047 0.4277 0.2490 -0.3091 -0.2332 -0.1842 0.1684 0.2316 -0.1984 -0.2957 -0.2783 0.2229 0.3739 -0.3415 0.1589 0.2198 0.1747 -0.4711 -0.3012 0.3708 0.3012 0.1976 0.2032 0.3415 -0.2055 -0.2087 0.2316 0.2498 0.3494 -0.2577 -0.1842 -0.2356 0.1597 0.2964 0.1708 -0.3265 -0.3968 0.3407 0.3099 0.1565 0.2664 0.3676 -0.2245 -0.3304 0.1478 -0.2403 0.3265 0.2190 -0.3439 -0.2095 -0.3747 0.3573 -0.2941 0.2435 -0.3051 -0.3921 0.3059 -0.1494 -0.1581 0.2411 -0.2119 0.2190 -0.2925 0.2111 0.3589 -0.2458 -0.3178 0.2324 0.1937 0.2016 -0.3289 -0.2664 -0.3067 0.1304 0.2490 -0.2854 -0.3368 0.1708 -0.1802 0.3012 -0.5138 -0.1407 -0.2395 0.2625 0.2348 -0.2198 0.2261 0.2087 -0.2806 0.1636 -0.2150 0.2569 -0.1336 0.4664 -0.2498 0.2379 0.2435 -0.2696 -0.3526 0.2316 -0.2482 0.3312 -0.2885 0.4316 -0.2838 0.1771 -0.2545 -0.2008 0.2941 0.1787 -0.2316 -0.2498 -0.2767 0.4435 0.3043 -0.1304 0.2372 0.2854 -0.2522 0.2870 0.3059 0.1644 -0.2711 0.2972 -0.3091 0.2269 -0.1676 0.2585 -0.2047 -0.2522 -0.2237 0.2095 -0.1589 0.2119 -0.5534 -0.2917 -0.2174 -0.3439 0.4229 -0.3012 0.3486 0.2617 0.2632 0.3004 -0.3138 -0.2806 -0.1747 0.2269 0.2095 0.3241 0.2403 0.4008 0.2538 -0.4095 0.1968 -0.1708 0.3834 -0.2087 0.2348 0.2838 0.1415 0.2269 0.3802 0.2134 -0.1842 0.2111 -0.2609 -0.2111 -0.2016 -0.3107 -0.2032 -0.2964 0.2008 -0.3415 -0.2877 0.3107 -0.2174 0.1581 0.1889 -0.1597 0.2443 -0.2095 0.2000 -0.3107 0.4569 0.1858 0.2672 -0.1708 -0.1763 0.1929 -0.1621 0.5194 -0.1723 -0.2577 -0.2466 -0.3217 0.2142 0.2577 -0.4174 -0.2087 -0.2395 0.2245 0.1597 0.2933 -0.2237 -0.2933 0.2047 0.1897 0.1644 0.2569 -0.3178 0.3225 0.3012 -0.1929 -0.2585 -0.1842 0.3889 0.3020 -0.3281 -0.1676 0.1628 0.1470 0.2711 0.3273 -0.2522 -0.3312 -0.2403 -0.2198 -0.2016 0.1581 0.2530 0.2356 -0.2522 -0.2087 0.2364 0.1589 0.2119 0.3407 0.2356 -0.2372 0.2103 -0.3715 0.2063 -0.2016 0.2498 -0.2150 -0.3621 -0.2316 0.2972 -0.2506 0.2008 -0.3130 -0.1976 -0.2142 -0.2174 -0.2870 -0.2625 -0.1597 0.3051 0.2917 0.3051 0.2316 0.2364 0.2237 -0.2190 0.2925 0.4577 0.2000 0.2506 -0.2198 -0.2972 0.1810 -0.3051 -0.3676 0.2522 0.2751 -0.3581 -0.2364 0.2696 -0.1549 0.3660 -0.2957 -0.1565 -0.1968 -0.3241 0.1842 -0.1383 0.3012 0.3881 0.3628 0.1881 0.3178 0.3700 -0.3012 -0.1597 -0.1621 0.2458 0.1621 -0.1763 0.1684 0.2783 -0.2632 0.4411 -0.2538 0.2798 0.1968 -0.2008 0.2506 0.3447 0.2292 -0.2261 0.2538 0.1613 -0.1984 0.3241 0.2142 -0.1549 0.2308 -0.2032 0.2451 -0.2229 -0.2964 -0.2885 -0.3360 0.2885 0.5613 0.2316 -0.1399 -0.3486 0.1984 0.2372 0.3099 0.1810 -0.2063 0.4047 -0.2269 0.2451 -0.2190 0.3399 -0.3755 -0.3581 0.3273 -0.2237 0.2545 -0.2150 -0.2609 0.1787 0.2577 0.1850 0.2877 -0.3573 0.4269 0.1502 -0.2830 0.2617 -0.2190 0.1723 -0.2158 -0.1787 0.2245 -0.3921 -0.3478 0.2791 -0.3676 0.2885 -0.1723 0.1921 -0.1478 0.2063 0.2783 0.2506 0.4917 -0.2980 0.3676 -0.3233 0.2672 -0.1929 0.1613 0.1478 -0.2751 -0.1636 0.2047 -0.2411 -0.3028 0.3360 0.3534 0.2585 0.2047 -0.1881 0.3059 -0.1810 -0.2411 0.2190 0.2198 -0.3399 -0.1858 -0.3020 0.1937 0.2451 -0.3850 0.2174 -0.3194 0.1794 -0.2838 -0.2482 -0.3407 0.1660 0.2443 0.1613 0.1391 0.2925 -0.3051 -0.3660 -0.1881 0.1976 0.2838 -0.2941 -0.3043 -0.2490 0.2743 0.2846 0.1249 -0.3921 -0.4277 -0.1794 0.1960 -0.3304 0.2664 0.2032 -0.3217 -0.1794 0.1233 -0.2522 -0.1984 -0.2482 0.3099 -0.2008 -0.1589 0.3067 0.2198 0.2095 -0.4142 0.1794 -0.1510 -0.3652 -0.3447 0.2182 0.1739 -0.1787 0.2150 0.1542 0.1850 -0.2221 -0.4095 -0.3154 0.1265 0.1542 0.2411 -0.3225 0.3265 -0.2743 0.1763 -0.3447 -0.1826 -0.2292 0.2435 -0.2791 0.4142 0.2680 0.1739 0.2356 0.1842 0.3178 -0.2458 -0.3542 -0.2656 -0.4182 0.2506 0.2277 0.1960 0.1399 -0.1115 0.1976 0.2783 -0.3486 0.1375 -0.3012 -0.4791 -0.3091 0.1984 -0.3107 0.5004 0.1739 0.3929 0.1842 -0.3415 -0.3802 -0.1668 -0.3099 0.3621 -0.4087 0.2150 -0.1937 -0.4577 0.3407 -0.2198 -0.3194 -0.2047 0.2292 -0.5217 0.2316 0.1945 -0.2585 0.1613 -0.3399 0.3004 -0.2111 0.1960 0.2933 -0.2008 0.2482 -0.2664 -0.2435 -0.3233 0.1968 0.2277 -0.2024 -0.3826 0.1502 0.1478 -0.3312 0.3415 -0.1676 0.2798 0.1834 0.1628 0.2964 0.2174 -0.2087 0.2316 -0.1755 0.1708 -0.1573 0.2237 0.1415 0.3012 -0.2743 0.1336 -0.3099 -0.1676 0.1826 -0.1281 -0.4395 0.2696 0.1644 -0.4047 -0.2229 -0.2356 0.3747 -0.3621 -0.2585 0.2372 -0.3091 -0.5312 0.2047 -0.2047 0.1510 -0.1660 0.2111 0.2095 0.3968 0.2656 0.3091 -0.1858 0.2625 0.2332 -0.2229 -0.2087 -0.3439 0.3352 0.1439 0.2198 0.2458 -0.2885 0.3439 0.1755 0.2530 -0.1336 -0.2980 0.1834 -0.3304 0.2545 0.2482 -0.2356 0.1897 0.1929 0.2379 -0.1455 0.2024 0.4451 -0.2047 -0.2142 -0.2443 -0.1534 0.3067 -0.3312 -0.2411 0.1968 0.2553 -0.1581 0.2672 0.2806 -0.2000 0.3708 0.2435 -0.3051 0.2055 0.2846 0.1684 0.1368 0.3439 0.2008 0.2577 0.1874 0.3091 -0.1296 0.1850 -0.1937 -0.2617 -0.2372 -0.1960 -0.1565 -0.1787 -0.1581 -0.3747 0.1628 0.2846 -0.2142 0.2150 -0.2451 -0.2791 -0.1747 -0.3233 -0.1945 0.1581 0.2071 0.4403 -0.1723 -0.2680" HIT_INDICES="1 8 10 18 31 36 52 81 111 113 122" ES_PROFILE="0.0822 0.1209 0.2032 0.2332 0.2198 0.2759 0.2364 0.0838 -0.0775 0.0047 0.0261" RANK_AT_ES="36.0000" RANK_SCORE_AT_ES="5.8500"/>
  <DTG RANKED_LIST="SexDevelopmentGenesPRL_remapped.rnk" TEMPLATE="na_as_pre_ranked" GENESET="gene_sets.gmt#GOBP_LOCOMOTION" ES="0.1939" NES="1.0991" NP="0.3307" FDR="1.0000" FWER="1.0000" CHIP="ftp.broadinstitute.org://pub/gsea/annotations_versioned/Human_Gene_Symbol_with_Remapping_MSigDB.v7.5.1.chip" RND_ES="-0.1888 -0.1633 0.1378 -0.1276 -0.1735 -0.0918 0.1990 -0.1378 -0.1122 -0.2296 0.0969 0.1684 -0.2143 -0.1582 -0.1224 -0.1684 -0.1582 0.2500 -0.1480 -0.1378 -0.3418 -0.1480 0.3061 -0.2551 0.1582 0.1276 0.1378 -0.1531 -0.2653 -0.1633 -0.1327 0.2245 0.3265 0.1684 0.2041 -0.1378 -0.2755 -0.1480 -0.2041 0.1531 -0.2245 -0.2347 -0.1327 0.1531 0.2857 -0.1224 -0.1173 0.1327 0.1276 -0.1122 0.1378 0.2704 -0.1684 -0.1990 -0.2551 0.1327 -0.2398 0.1633 0.0663 0.1735 0.2449 -0.1173 0.1531 -0.1071 -0.1378 0.3010 0.1429 -0.1582 0.1531 0.2449 -0.1327 -0.2806 -0.2857 -0.1633 -0.1837 -0.1684 0.1429 -0.1429 0.1582 -0.2143 0.1122 -0.2602 0.1173 0.2347 0.2755 -0.1633 0.2347 0.1735 0.1735 -0.2755 0.2143 0.0969 -0.1837 -0.1990 0.1224 -0.1276 0.1224 -0.1224 0.1735 -0.1939 -0.2551 0.1122 0.1633 0.1173 0.1531 0.2194 -0.1633 0.3469 -0.2296 0.1786 0.1224 -0.1122 -0.3061 -0.2500 -0.0867 -0.1071 0.1327 0.2143 -0.1429 -0.1939 -0.2296 -0.2194 0.2704 0.1071 0.1837 0.1735 0.0969 0.2245 0.1020 -0.1071 0.1531 -0.1071 -0.2041 -0.1276 0.2194 -0.1786 0.0918 0.1429 0.1684 0.0969 0.1939 0.2398 0.1173 -0.1224 -0.2449 -0.1633 -0.1633 0.1735 0.1480 0.2041 0.1990 -0.1786 -0.2755 0.1633 -0.1684 0.1429 -0.1276 0.1582 -0.3214 0.2041 -0.3010 0.1378 -0.2143 0.1327 -0.2041 0.1735 0.1378 -0.1327 0.1939 0.4541 0.2092 -0.1429 -0.0918 0.2500 0.1837 -0.1684 0.1684 -0.1531 -0.1276 0.1480 0.1276 -0.1837 -0.1633 -0.1837 0.1071 -0.1582 -0.1327 -0.1939 -0.1122 -0.1173 0.1480 -0.1735 -0.1786 -0.1378 0.1327 0.1735 -0.2092 -0.0969 0.2092 0.1020 0.1531 -0.1327 -0.2143 -0.1990 0.1735 -0.1429 -0.2653 -0.2041 -0.1735 0.1531 0.0918 -0.2806 -0.2602 -0.1633 0.1531 -0.0867 0.2041 -0.2806 -0.2653 0.1633 0.2551 0.1480 0.1888 0.2449 -0.4133 -0.1480 -0.1071 0.1531 0.1684 -0.3163 -0.2194 0.1888 -0.1582 -0.2653 -0.2551 0.1276 -0.1837 0.1582 0.1735 -0.2194 0.1735 0.1735 -0.1786 0.1429 0.2704 0.1684 0.1224 -0.1786 0.1684 -0.1378 -0.1276 0.1429 -0.1020 -0.2296 0.2092 0.1684 0.0969 -0.2041 0.1582 -0.2194 0.1837 -0.1378 -0.0969 -0.1276 -0.1276 0.3418 0.0867 0.1633 -0.1378 0.1582 0.1429 0.0969 0.2194 -0.1327 0.1684 -0.1276 0.2245 0.1378 -0.2806 0.1020 0.2194 -0.1888 0.1327 0.1939 -0.2143 0.2653 0.0918 -0.1173 0.1939 -0.2857 0.1224 0.1837 0.2806 0.1939 0.0969 -0.1633 -0.1837 0.1378 -0.2041 0.3776 -0.1888 0.1531 -0.2041 0.1429 -0.1582 -0.1786 -0.1071 0.1531 0.1378 0.1633 0.1837 -0.2194 0.1582 0.1327 -0.2347 0.1173 -0.1531 0.0867 0.2194 -0.1888 0.1020 0.2041 -0.1531 0.1990 0.0918 -0.0867 -0.1633 -0.1224 -0.1939 -0.2092 0.1429 0.0816 0.1735 -0.2092 -0.2092 0.1735 -0.3010 0.1327 0.2908 0.1582 -0.2500 0.1480 -0.1327 -0.3061 0.1122 0.1224 -0.1990 -0.1684 -0.2551 0.1633 0.1990 -0.2704 -0.1888 0.1020 0.1735 0.2347 -0.1633 0.1786 0.1684 -0.2959 -0.1480 -0.2092 0.2398 -0.2500 0.2143 -0.2806 0.1939 0.1888 0.1582 -0.2347 -0.2194 0.1735 -0.1939 -0.1684 -0.1837 0.2092 0.1684 -0.2041 0.1224 -0.1071 -0.1020 0.2194 0.0765 -0.1684 -0.2245 0.2653 -0.1633 -0.1327 -0.1429 0.2041 0.1327 0.2143 -0.1378 -0.1582 0.1633 -0.2194 -0.1224 0.1990 -0.1684 0.1888 -0.1122 0.1888 0.2449 -0.3776 -0.1378 -0.1480 0.1480 -0.1276 -0.1531 0.2653 0.1531 -0.2092 0.2143 -0.1582 -0.1276 0.1378 0.1327 -0.1786 -0.1327 -0.2194 -0.1276 0.1939 -0.2806 -0.1020 -0.2398 -0.1122 0.1020 -0.1378 -0.2806 0.1173 0.1990 -0.1735 0.2449 -0.1888 0.1071 0.2194 0.2245 0.1786 -0.2041 -0.1939 -0.0969 -0.2959 -0.1837 0.1480 -0.1684 -0.1173 0.1735 0.0969 -0.1531 -0.1224 0.1684 -0.2092 -0.1633 -0.1582 0.2194 0.2041 -0.1122 0.2194 -0.1122 0.1786 0.1429 0.1122 0.2755 -0.1684 -0.3520 0.1429 0.2551 0.2398 -0.1888 0.1224 -0.1684 0.2398 0.1429 -0.1378 -0.1071 -0.1684 -0.2602 0.2500 -0.1224 0.0765 -0.2143 0.1173 0.2296 -0.0765 -0.1480 -0.1684 -0.1071 0.1735 -0.3061 0.1327 -0.1480 -0.1020 -0.1071 -0.1480 0.1531 -0.2041 -0.1531 0.1173 -0.1837 -0.2857 -0.1786 0.1735 0.2551 -0.1327 -0.2092 -0.1684 -0.2041 0.1378 0.1837 -0.1224 -0.1735 -0.1224 0.4133 -0.2092 0.2347 0.1990 0.0969 -0.1888 -0.1429 0.1531 -0.1276 0.2245 -0.2449 0.1276 0.0918 -0.1939 0.0816 0.1327 0.1480 0.2143 0.3061 0.1173 -0.1276 0.2041 -0.1786 -0.1071 0.2041 -0.2143 -0.1429 -0.1939 0.2551 0.2143 0.2143 0.2398 -0.1735 -0.2347 0.1939 0.1276 0.2194 -0.1786 0.1582 0.2041 0.1173 -0.2347 0.1378 -0.1122 -0.2245 -0.2143 -0.2092 -0.2755 -0.2296 -0.1939 -0.1633 0.1684 0.2296 -0.1378 -0.1480 0.1071 0.2194 0.1173 -0.0867 0.1480 0.2194 0.2245 0.1071 0.1480 0.1429 -0.1276 -0.3878 -0.1378 0.1173 0.1888 -0.1224 0.1378 -0.1429 0.1786 -0.1327 -0.1531 0.2347 -0.1276 -0.1276 0.1735 -0.2347 0.1633 -0.1990 -0.1531 0.1582 -0.1939 -0.1020 -0.1020 0.1888 -0.1939 -0.1837 0.2245 -0.1735 0.2806 -0.2704 -0.1378 0.1531 0.2245 -0.3929 0.3622 -0.2296 -0.2092 -0.2449 -0.2194 0.1429 -0.1429 -0.1735 0.1122 -0.3316 -0.2143 0.1939 0.1633 -0.1990 0.1480 -0.2041 0.2653 0.2194 0.2653 -0.2653 0.2092 0.1990 -0.1531 0.1786 0.1990 -0.1735 -0.3367 0.2347 0.2449 -0.2296 0.0969 0.3520 0.1786 0.1582 0.1633 -0.2551 0.3010 0.2551 -0.1786 -0.1378 -0.1276 -0.2398 -0.1378 0.2143 -0.2245 0.2398 -0.2602 -0.1224 -0.1429 0.1327 0.1786 0.1684 0.2704 -0.2500 0.2602 -0.2755 -0.2959 -0.1786 0.2398 -0.0969 0.1939 0.1480 -0.1327 -0.1122 -0.1633 0.1684 -0.1582 -0.1888 0.2347 -0.1582 -0.1837 0.1224 -0.1939 0.1990 -0.1378 0.1837 -0.1888 0.1939 0.3112 -0.1020 -0.1122 -0.1684 0.1429 -0.1990 -0.1939 -0.1327 0.1071 -0.0816 0.1429 -0.0714 -0.1837 -0.1939 -0.2959 0.2653 0.2194 -0.1531 -0.1276 0.2347 0.2500 0.0918 -0.2398 -0.1633 -0.1122 -0.1684 0.1684 -0.1480 0.1684 0.1939 -0.1684 0.1786 0.1990 -0.1020 -0.1531 0.1327 0.2449 0.2092 0.1837 -0.1786 -0.1633 -0.1480 -0.1531 -0.1429 -0.2041 0.0816 0.1327 0.1276 0.1173 0.1327 0.1684 0.1020 -0.2653 -0.2551 0.0867 -0.1684 0.1173 0.1837 0.1327 0.1786 0.1786 0.1327 0.1224 0.2092 -0.1633 0.1276 -0.1786 -0.1122 0.2398 -0.1633 0.2500 0.1888 -0.3214 -0.1684 0.1276 0.1122 -0.1378 -0.1939 0.1684 -0.2092 -0.1327 -0.0765 0.1582 0.1582 0.1276 0.1378 -0.1276 -0.1888 -0.1582 -0.1429 -0.1276 0.1122 -0.1173 0.1122 -0.1684 -0.2143 -0.2704 0.1378 0.2347 0.1276 0.2041 0.1735 -0.2245 0.1429 -0.1786 0.2602 0.1327 0.1122 -0.2041 -0.1276 0.1429 -0.1684 0.1480 0.2245 -0.1582 0.2449 0.2347 0.1582 0.0867 0.3112 0.2296 0.1888 0.1429 0.1173 0.1429 0.0918 0.2092 0.1173 0.2194 0.1786 -0.1939 0.2806 -0.2296 0.1939 0.1531 0.2857 0.2806 -0.1582 0.1990 -0.1990 -0.1276 -0.1378 0.1582 -0.1582 0.1429 0.1735 0.1429 0.1122 0.1122 -0.1735 0.2245 0.1633 -0.3520 -0.1531 -0.1684 -0.1786 -0.1224 -0.2194 -0.1173 0.1122 -0.2755 -0.1378 0.1939 0.1173 -0.2245 0.2551 -0.1582 -0.1786 0.0918 -0.2653 0.2245 0.1888 0.1378 0.1122 -0.1786 0.1122 0.1735 0.1480 -0.1684 0.1480 0.1378 -0.1684 0.3316 0.1480 0.1582 -0.1276 0.2041 -0.1888 0.1327 -0.2653 0.1276 0.1071 -0.1888 0.2041 0.1939 -0.1786 -0.1429 0.1224 0.1276 0.2092 0.2347 0.1582 -0.1888 0.2704 -0.1837 -0.1480 -0.2449 0.1735 0.2551 0.1224 -0.1531 0.1122 0.2143 0.1735 -0.1633 0.1378 -0.1633 0.1633 -0.1378 0.1429 -0.1429 0.1480 -0.2194 0.2704 -0.1378 0.1122 -0.1480 -0.3827 -0.1786 -0.2245 -0.1684 -0.3418 -0.1224 0.1429 0.3316 -0.2653 0.1633 -0.2041 0.1327 -0.1786 -0.1378 0.1633 -0.1582 -0.2194 0.2755 0.0969 -0.1633 -0.1939 0.1531 0.1020 0.2143 -0.1684 -0.1990 0.3571 0.1582 0.2245 0.1888 -0.1071 -0.2092 0.1582 0.1071 0.2398 0.3316 -0.1786 0.1429 0.1327 0.1276 0.1071 0.1531 -0.1888 -0.1735 -0.1224 0.1276 0.1327 -0.1939 -0.1429 -0.1173 -0.1378 0.1327 0.1327 -0.2347 0.2143 -0.3010 -0.2041 0.1429 0.1837 0.2449 0.1480 0.1786 0.2194 -0.2755 0.2551 -0.1429 0.1173 0.2449 -0.1837 0.1786 -0.1735 -0.1480 -0.2041 -0.2245 0.2194 -0.1480 -0.2092 0.1173 0.1990 0.0969 0.2551 -0.2755 0.1633 -0.1276" HIT_INDICES="1 3 5 7 11 15 16 19 23 34 39 44 48 52 53 55 59 61 67 81 82 90 91 92 100 104 107 115" ES_PROFILE="0.0255 0.0510 0.0765 0.1020 0.1071 0.1122 0.1480 0.1633 0.1684 0.1020 0.0969 0.0918 0.0969 0.1020 0.1378 0.1633 0.1684 0.1939 0.1786 0.0816 0.1173 0.0816 0.1173 0.1531 0.1173 0.1224 0.1378 0.1020" RANK_AT_ES="61.0000" RANK_SCORE_AT_ES="0.7500"/>
  <DTG RANKED_LIST="SexDevelopmentGenesPRL_remapped.rnk" TEMPLATE="na_as_pre_ranked" GENESET="gene_sets.gmt#HP_ABNORMALITY_OF_SKIN_PIGMENTATION" ES="0.2111" NES="1.1010" NP="0.3101" FDR="1.0000" FWER="1.0000" CHIP="ftp.broadinstitute.org://pub/gsea/annotations_versioned/Human_Gene_Symbol_with_Remapping_MSigDB.v7.5.1.chip" RND_ES="-0.1182 -0.1140 -0.1537 -0.2503 -0.2170 -0.1279 -0.1541 -0.1515 0.2153 -0.2018 0.1575 -0.1857 -0.2993 -0.1756 -0.1908 -0.2596 -0.1680 0.2064 0.1629 0.2136 -0.1423 -0.2731 -0.2448 -0.2149 0.1963 -0.2094 0.2824 -0.1060 -0.1410 -0.2343 -0.1131 0.1815 -0.2254 0.2288 -0.1047 -0.1705 0.2292 -0.1756 0.1642 -0.2486 0.1921 0.1904 0.1317 0.2596 0.2930 -0.1764 -0.1055 0.1338 -0.1296 0.1912 -0.2672 0.1541 0.1127 0.2102 -0.1916 0.1701 -0.1152 -0.1718 -0.2060 -0.1110 0.1946 -0.2444 0.2339 -0.1245 -0.1482 -0.1722 -0.0941 0.3111 0.2579 0.1908 -0.1916 -0.1824 0.1233 0.1908 0.2360 0.1182 -0.1385 -0.1583 -0.1473 0.3081 0.1764 -0.1971 -0.1714 0.2448 0.3516 0.2064 -0.1385 0.1203 0.2140 -0.1959 0.1486 0.1182 0.1621 0.1469 0.1705 0.1950 0.1980 -0.1359 -0.1579 0.1376 0.2600 -0.1385 -0.1874 0.3352 0.2398 -0.1148 0.1946 0.3065 -0.3466 -0.1347 -0.1469 0.1621 0.1954 0.1726 -0.1798 0.1477 0.2453 0.1726 -0.1330 -0.3651 -0.2263 -0.3415 -0.2237 -0.2153 0.2305 0.1528 0.1786 0.2233 0.1477 -0.1123 0.1106 -0.0794 0.1617 -0.1971 -0.2157 0.2385 0.1773 -0.1672 -0.3466 -0.2157 -0.3554 -0.1583 0.1494 0.1300 -0.1680 -0.1363 0.2630 -0.2355 0.1545 0.1786 0.1380 -0.2583 -0.1710 -0.2187 -0.2385 -0.3031 -0.1959 -0.1777 0.1275 0.1216 0.2495 0.2102 -0.1178 -0.1667 -0.1798 -0.1296 0.1435 0.1680 0.1465 0.2794 0.2495 -0.2009 -0.2161 0.2068 0.1473 -0.1916 0.1722 0.1997 0.2773 -0.1575 -0.2056 0.1663 -0.1482 0.1296 0.1051 -0.2149 -0.1410 0.3267 -0.1663 0.2680 -0.2786 -0.2250 -0.1849 0.2056 -0.1781 0.1929 0.2697 -0.1659 -0.2600 0.2014 -0.1731 -0.1334 0.3267 0.1368 -0.2355 -0.2723 0.2486 0.1638 -0.1532 -0.1684 0.2541 0.2208 -0.1127 0.1570 -0.2588 0.1862 -0.2828 -0.1701 -0.2748 0.3077 0.1469 0.2503 0.1718 0.1507 0.1545 0.1688 -0.1579 0.2001 0.1676 0.1625 0.2009 -0.1874 -0.1473 0.2111 0.2237 0.1967 -0.2351 0.2402 -0.1878 0.1862 0.2161 0.1629 0.1650 -0.1862 -0.1178 0.3069 0.1347 0.2106 -0.1866 -0.1283 0.1655 -0.1520 -0.1178 0.1085 -0.2980 0.1862 -0.2014 -0.2347 -0.1456 -0.1085 -0.0937 0.1773 -0.1515 -0.2106 -0.1528 -0.1997 -0.1347 0.1131 -0.2786 -0.1030 -0.1418 0.1718 -0.1815 -0.1878 0.1228 0.2786 0.1173 0.2541 -0.3073 -0.1456 -0.1287 0.3217 0.1870 -0.1587 -0.2334 -0.2073 -0.2305 -0.2014 -0.2672 0.1026 -0.1921 -0.3850 0.3567 -0.1072 -0.1659 -0.1857 0.1173 0.2165 0.1372 -0.2022 0.1423 0.1659 0.3170 0.1313 -0.2060 0.2051 -0.2486 -0.1769 0.1857 0.1000 0.1461 -0.1494 0.1634 0.2495 0.2360 0.2355 -0.1828 0.1026 0.3124 -0.2005 0.1423 -0.1266 0.1786 0.1524 -0.1967 0.2457 0.3757 0.2431 -0.1663 -0.3305 -0.2588 0.2444 0.1490 0.2355 0.3027 -0.1650 0.2592 0.1566 0.1279 0.1271 -0.2140 0.0941 0.3035 -0.2203 0.1537 -0.2022 -0.1815 -0.1828 0.1317 0.2208 -0.3706 0.1688 -0.1828 0.1807 -0.1026 -0.1815 0.1895 -0.1963 0.1625 0.1199 -0.2043 0.2199 -0.1009 0.1832 0.2575 0.1925 0.1824 0.1494 -0.2832 -0.2841 -0.1954 -0.1916 0.2330 0.1824 0.3217 -0.2060 0.1254 -0.2925 -0.1773 -0.1908 -0.1807 -0.1313 0.1874 0.2533 -0.1807 -0.3128 0.1726 0.1558 -0.2689 0.1456 -0.1874 -0.1199 -0.2583 0.1764 -0.1916 -0.2187 -0.1663 0.2296 0.2972 -0.0975 -0.2056 0.2051 0.1249 -0.2009 -0.1334 0.2199 -0.3031 -0.1735 -0.2583 0.2782 0.1819 -0.1486 0.1418 0.2676 -0.1870 -0.1845 -0.1967 0.1828 -0.1157 -0.2233 0.1553 -0.2153 0.1385 -0.1900 0.2398 -0.2241 0.1233 -0.1625 -0.1283 -0.2051 0.2786 0.1950 0.1532 -0.2790 -0.1967 -0.1760 -0.1912 -0.3512 -0.2689 -0.1773 -0.1199 -0.2288 0.1047 -0.0996 -0.1537 -0.2111 -0.2685 0.1228 -0.2305 -0.2001 0.1625 0.2170 0.2051 -0.2482 0.2778 -0.1186 0.2106 0.1482 0.1363 -0.1469 0.1570 -0.1237 -0.2102 0.1807 -0.2305 -0.2157 -0.1688 -0.1963 -0.1570 -0.1085 0.1904 0.2149 0.1068 0.2495 -0.1275 -0.1832 -0.2579 -0.1895 -0.2212 -0.1271 -0.2524 -0.2845 -0.1363 0.1701 0.2575 0.1148 0.1494 0.2056 0.2740 0.1317 0.1954 0.2702 0.1591 -0.1435 0.2292 -0.1921 0.1650 -0.2237 0.1127 -0.2068 -0.1448 -0.1870 0.1558 0.2056 0.1439 0.1764 0.1617 -0.1655 -0.1612 -0.1423 -0.1824 0.2524 0.1853 0.1832 -0.1330 -0.1541 -0.2098 -0.3115 0.1342 0.1220 -0.1959 -0.2921 0.1389 0.1330 0.1672 -0.1786 0.2115 0.1444 -0.4428 0.1347 -0.1385 -0.1165 0.2735 -0.2339 -0.1849 -0.2647 0.1659 0.1954 -0.1186 -0.2001 -0.1912 0.0857 -0.2254 -0.1853 -0.1537 0.1663 -0.2832 0.1752 -0.1824 -0.1908 -0.1553 -0.1482 -0.0916 -0.2533 -0.1701 -0.1266 -0.2026 0.2491 0.1786 0.2596 -0.1731 0.2778 0.1748 -0.1511 0.2157 -0.2301 -0.1579 0.1824 0.1815 -0.2098 -0.2427 -0.1908 0.2001 0.1013 -0.1456 0.2693 0.2731 -0.2431 -0.1482 0.2934 -0.2820 0.1722 -0.1338 -0.1148 0.2583 0.1866 -0.3065 0.1756 0.1528 -0.1376 0.1507 -0.1672 -0.3364 -0.1528 -0.1832 0.2089 0.2296 0.2157 -0.1866 -0.1566 -0.2047 -0.2820 0.1380 -0.2588 0.1216 -0.1954 0.1393 -0.1165 -0.1612 -0.2111 0.1558 0.2161 -0.3128 0.3018 -0.2436 -0.1490 -0.1967 0.1828 -0.1351 -0.2018 0.1473 -0.1566 -0.1038 0.2102 0.1819 0.3212 -0.1625 -0.2402 0.1313 0.1541 0.2431 -0.1781 -0.1338 0.1921 0.1545 -0.2094 -0.1528 0.1735 -0.1705 0.1444 0.1093 -0.0861 0.1726 -0.2938 -0.1566 -0.2191 -0.1271 0.2351 -0.1659 0.3951 0.2431 -0.2144 0.2001 -0.1397 -0.2060 0.2347 0.1228 -0.2938 0.1710 0.1959 -0.1439 0.2389 -0.1152 -0.1287 0.2157 -0.2588 -0.1608 0.1389 -0.2005 0.2545 0.2495 0.1672 0.1878 -0.1338 0.2001 -0.1005 0.1456 0.2111 -0.1629 -0.1870 0.3938 0.2343 -0.1638 0.1866 -0.2343 0.1469 -0.1748 0.1102 -0.2102 0.3022 0.1410 -0.1081 -0.2039 -0.1190 -0.2702 0.1085 -0.2883 0.2014 0.1249 0.1591 0.2018 -0.1085 0.1528 -0.2355 0.1034 -0.2161 0.2824 0.1279 -0.1363 -0.1245 -0.2284 0.1203 0.1828 -0.2647 0.2001 -0.1617 -0.0996 -0.2296 0.2267 -0.1815 0.1853 -0.1300 0.1283 0.3423 -0.2503 -0.2018 0.1245 0.1857 0.2402 0.1752 -0.1811 -0.2832 0.1351 0.2385 0.1313 -0.2393 0.1853 -0.0950 -0.3985 0.1583 0.2288 -0.3748 -0.1486 -0.1908 -0.1562 -0.1127 0.2588 -0.1410 0.1363 -0.1562 -0.1338 -0.2115 -0.1524 0.1317 0.1815 0.1583 -0.3221 0.1811 0.1853 0.1566 0.2588 -0.1178 -0.1815 0.1845 -0.2782 0.1038 0.1237 0.2056 -0.1870 -0.1866 -0.1520 -0.1439 0.1372 0.2313 -0.3221 0.1629 -0.2241 -0.1477 0.2149 -0.1752 -0.1684 -0.2689 0.1625 0.1726 -0.1439 -0.1819 -0.0992 -0.1410 0.1621 -0.1811 -0.2060 0.1173 0.1520 -0.1393 0.1334 -0.1971 -0.2267 -0.3166 -0.1659 0.2984 0.1621 -0.2393 -0.1908 -0.1722 -0.0988 -0.1558 -0.1655 0.2018 0.1735 0.1089 0.1942 -0.1520 0.1313 0.1777 0.1524 0.2870 0.2351 0.2486 0.1368 -0.2001 -0.1617 -0.1241 0.1342 -0.1811 -0.2651 -0.1435 0.3162 0.2588 0.2001 0.1287 0.1414 -0.2748 -0.1537 0.1287 0.2845 0.1710 -0.3263 -0.2938 -0.1773 -0.1249 -0.1110 0.1950 0.1423 0.1971 -0.1068 0.2043 0.2018 -0.1566 0.1676 -0.2879 0.2292 0.1815 0.2976 0.1587 0.1418 -0.1756 0.3314 0.1718 0.2778 0.0946 -0.2963 0.2161 0.0853 0.1992 -0.1507 0.2837 0.2448 -0.2355 -0.3225 -0.1731 0.2917 -0.2638 -0.1541 0.1524 -0.2022 -0.1942 -0.1710 0.2575 -0.1410 0.2347 -0.2491 0.0886 -0.1030 -0.2296 0.1811 0.1275 -0.1908 0.2001 -0.2026 -0.1245 -0.2431 -0.2165 -0.1368 -0.1672 0.1148 0.1490 0.1287 -0.1245 0.2457 0.1469 -0.2879 0.2001 -0.1883 -0.2545 0.1701 0.2195 0.2841 -0.2149 -0.1963 0.2431 0.2208 0.1959 0.2140 -0.1579 -0.1942 0.1186 -0.3124 0.1659 0.1435 0.0954 -0.2533 -0.2301 0.1494 -0.1465 0.2051 0.1925 0.1368 0.1448 0.1604 0.1904 -0.1199 -0.1701 -0.2938 0.1777 -0.3271 0.2689 -0.1726 0.1203 -0.1199 0.1824 0.1465 -0.2056 0.1954 0.2972 0.3318 0.1857 -0.1604 -0.2250 -0.1296 -0.1427 -0.1317 -0.1731 0.2507 -0.1963 0.2001 0.1296 0.1030 -0.1575 -0.1081 -0.1726 -0.1313 -0.2047 -0.2254 0.1579 0.1380 -0.2330 -0.2689 0.1528 0.1807 -0.2596 0.2550 -0.1815 -0.1629 0.2026 0.2478 -0.2339 0.1511 0.2022 -0.1068 0.1997 0.1528 -0.1811 0.1313 -0.2693 -0.1047 -0.1950 0.1528 0.2351 -0.1874 0.2972 0.1655 0.1397 0.1798 -0.2334 -0.2541 0.3369 -0.1916 0.2744 -0.1900 0.0984" HIT_INDICES="3 9 14 15 17 19 20 33 37 38 39 43 52 56 60 72 86 89 90 110 116 120 125" ES_PROFILE="0.0144 0.0093 0.0139 0.0574 0.0912 0.1249 0.1684 0.0954 0.1098 0.1532 0.1967 0.2111 0.1769 0.1912 0.2056 0.1423 0.0595 0.0836 0.1271 -0.0139 -0.0190 -0.0046 0.0000" RANK_AT_ES="43.0000" RANK_SCORE_AT_ES="2.8900"/>
  <DTG RANKED_LIST="SexDevelopmentGenesPRL_remapped.rnk" TEMPLATE="na_as_pre_ranked" GENESET="gene_sets.gmt#HP_ABNORMALITY_OF_NEURONAL_MIGRATION" ES="0.2243" NES="1.1052" NP="0.3052" FDR="1.0000" FWER="1.0000" CHIP="ftp.broadinstitute.org://pub/gsea/annotations_versioned/Human_Gene_Symbol_with_Remapping_MSigDB.v7.5.1.chip" RND_ES="0.1727 0.1220 -0.2332 -0.1235 0.2056 -0.4412 -0.1161 -0.1746 0.3281 -0.1436 -0.3020 0.1628 0.3114 0.2066 -0.0949 -0.2440 -0.2130 0.2150 -0.1849 0.1958 0.1682 -0.0861 -0.1382 0.1938 0.1845 0.2100 0.1195 -0.1574 -0.1682 0.1727 0.1358 0.2868 0.2484 0.3842 0.1805 0.1746 -0.1264 -0.2951 -0.3055 0.1481 -0.1982 0.2450 0.2346 -0.1904 -0.2966 -0.1958 -0.3630 -0.2307 -0.2189 0.1830 0.1072 0.1963 -0.1692 -0.1638 -0.2189 0.2715 -0.1889 -0.1535 0.3222 0.1033 0.3758 -0.2223 -0.1589 -0.4053 -0.2125 -0.1500 0.1456 0.1397 0.1535 0.1338 -0.3025 -0.2622 -0.1436 -0.1313 -0.3010 0.1805 0.1230 -0.2017 0.1702 -0.1899 0.1997 0.1244 0.3305 0.3291 0.2415 -0.1451 -0.3084 0.1299 -0.1530 -0.2027 -0.1382 0.1889 0.1899 -0.2381 -0.1382 -0.2809 0.1756 0.2464 -0.2474 -0.4274 0.2450 -0.2194 -0.2430 0.2966 0.1402 0.2484 -0.2277 0.1303 0.2646 0.1141 -0.1948 0.2927 0.2091 -0.1982 0.1722 0.1353 0.1682 -0.1938 0.1244 -0.2051 0.2764 -0.1176 -0.1746 0.1923 0.3055 0.1289 -0.2346 0.2696 0.3802 0.2371 0.1697 0.1540 -0.1195 0.2218 -0.1761 -0.1210 -0.1490 -0.1328 0.1667 0.1107 -0.2720 -0.2145 0.1884 0.2509 0.1235 -0.1584 -0.1830 0.1392 -0.2051 0.1608 0.1608 -0.2120 0.1422 -0.2636 -0.2671 -0.1702 0.2154 0.2194 -0.1702 -0.1441 -0.1294 0.3374 -0.2612 -0.1899 0.2223 -0.1495 -0.1638 0.2459 0.1589 0.1540 -0.2105 0.2789 0.3758 0.1904 0.2336 -0.2774 0.1525 -0.1977 0.2681 0.0935 0.1407 0.1185 -0.2346 -0.1490 0.1771 0.2577 -0.1481 -0.2027 -0.1943 0.1161 -0.2051 -0.1790 0.2056 0.1722 0.2651 -0.1623 -0.2031 0.2400 0.2381 -0.1968 -0.1869 0.2007 -0.1308 -0.1481 -0.2750 0.2366 0.1781 0.2041 0.2145 -0.1372 0.1638 0.2218 0.2194 0.1397 0.1294 0.2346 -0.1864 0.1171 -0.2135 -0.2799 0.2312 0.1869 0.1441 -0.1736 0.4147 -0.1599 0.1151 0.1781 -0.1756 0.1446 0.1515 0.1909 0.4053 -0.2415 -0.2720 -0.2425 0.1008 0.1018 0.2400 -0.2696 -0.2882 -0.1781 -0.1677 0.1889 0.2154 0.1466 0.2405 -0.2317 0.1481 -0.1771 -0.2036 -0.1776 -0.2307 -0.2017 0.2061 0.1043 0.2120 -0.1289 -0.1259 0.1958 -0.2341 0.2523 0.1156 0.1820 0.1697 -0.3340 -0.1500 0.0930 0.2415 -0.1653 0.1594 -0.2568 0.2041 -0.1131 -0.1820 -0.1505 0.2194 0.1943 -0.1176 0.1372 0.1097 -0.3207 0.1510 0.1869 0.1972 -0.2356 -0.1899 -0.1722 0.2066 -0.2091 -0.2696 0.2612 0.1574 -0.1441 0.2405 0.1584 -0.1407 -0.4634 0.2095 -0.2681 -0.1899 -0.2086 -0.2646 0.2474 -0.1840 -0.1490 -0.2041 0.1933 -0.2425 0.1849 0.2612 -0.2341 0.1658 -0.2568 0.1948 -0.2051 0.1599 0.1545 0.2764 0.1608 -0.3217 0.3291 0.1363 0.2253 -0.1441 0.1849 0.3433 0.1510 -0.2617 -0.2223 0.1387 -0.3173 0.3453 0.1372 0.3876 -0.2858 -0.2730 0.2366 -0.3119 0.1569 -0.2051 0.1190 -0.2110 -0.2937 -0.1731 -0.2868 0.2346 0.1677 0.1810 0.2602 -0.2882 0.2169 -0.1933 0.2661 -0.1756 0.1692 -0.1220 -0.2086 -0.1284 0.1043 0.1746 -0.1638 0.1436 -0.2376 -0.2450 0.1682 -0.2494 0.1948 0.0999 0.2273 0.1997 -0.3000 -0.1338 0.1505 0.2189 0.1535 -0.1126 0.2007 0.1815 -0.1540 0.2086 -0.1490 0.1412 0.1977 0.1284 -0.3561 -0.2258 -0.3020 0.2031 -0.2494 -0.2332 -0.1899 -0.1790 -0.1574 0.1997 0.1249 0.1830 -0.2691 -0.1318 -0.2587 0.1982 -0.3792 -0.1500 0.2376 -0.3035 -0.2430 0.3291 -0.1805 -0.2100 -0.2415 0.2332 -0.1849 -0.1476 0.1363 0.1982 -0.2814 0.3266 -0.1343 0.2322 0.2100 0.2336 -0.1761 -0.2523 0.1687 -0.2066 -0.2671 0.2086 -0.3242 0.3173 -0.3527 0.1525 -0.2627 0.1702 0.2135 -0.1923 -0.1702 -0.1481 0.2086 -0.2563 0.1476 0.2469 -0.1372 0.1840 0.1382 0.1294 -0.1121 -0.2051 -0.4929 -0.2745 -0.2410 -0.1249 0.2587 0.3010 0.1190 0.1840 -0.1451 -0.2558 0.2892 0.2779 0.1220 0.2056 -0.2154 0.2779 -0.1869 0.2509 -0.1303 -0.1303 0.1682 -0.1540 -0.3128 0.1569 0.1682 -0.1845 -0.2332 -0.2656 -0.1771 0.2381 -0.2366 -0.1244 0.1756 0.2159 -0.1121 -0.1899 -0.3340 -0.1161 -0.1318 0.1810 0.1456 0.1382 0.2218 -0.2228 0.1422 0.1525 0.1997 0.3128 0.1126 0.3084 0.2661 -0.2120 -0.2907 0.1594 0.1481 0.2740 0.1126 0.1702 -0.2459 0.1525 0.1771 -0.1746 0.2110 -0.3094 -0.1938 -0.1776 0.2425 -0.2671 -0.1972 0.2287 0.2041 -0.1549 -0.1643 -0.1500 0.1490 -0.1810 0.2169 0.1269 -0.2612 0.2086 0.1269 0.2031 0.1505 -0.2282 -0.2400 0.2356 -0.2223 0.3035 0.1854 0.1623 0.2051 -0.3212 -0.3537 0.2341 0.2440 -0.2696 0.2789 0.1756 0.1795 -0.2317 0.2213 0.2228 0.1781 -0.2755 0.1471 0.2110 -0.1663 0.2543 0.1820 0.3055 0.1869 -0.1599 -0.1244 0.3443 0.2184 0.1535 0.1441 -0.1259 0.2730 0.1510 -0.1633 0.2450 -0.2356 0.5303 -0.1972 0.2745 0.1540 0.3266 0.1294 0.1372 0.2533 0.1643 0.1451 0.2789 0.2553 0.2007 0.1849 -0.1923 -0.1810 0.2017 -0.2164 -0.1845 -0.3979 0.2720 -0.2204 0.1235 0.1997 0.1540 0.2696 -0.1525 0.1618 0.1667 0.1712 0.2917 0.1235 0.1043 -0.2528 -0.1751 0.1997 -0.1712 0.1436 0.1889 -0.3546 0.1008 -0.1687 -0.2858 0.2273 0.2159 -0.2627 0.2179 -0.1904 -0.2110 0.2041 0.2238 0.1948 -0.1702 -0.2405 -0.2356 -0.2194 -0.2282 0.2371 0.1254 0.2041 -0.1909 -0.1417 -0.1904 0.1490 -0.1845 -0.1584 -0.2400 -0.2543 0.1525 0.2577 -0.1599 0.2907 0.1790 -0.1515 -0.2125 0.2307 0.1112 -0.2425 -0.2189 0.1972 -0.1938 -0.1815 0.3000 0.3094 0.1604 0.2518 -0.2317 -0.1638 0.1663 -0.2243 0.2976 0.2937 -0.3025 -0.1569 0.1141 0.2691 0.1072 0.1963 -0.0954 0.2056 -0.1166 -0.1697 0.2130 0.2036 0.1176 -0.2681 -0.1786 0.1874 0.3291 0.1510 0.1200 -0.1141 0.2661 0.2696 0.2100 -0.2017 0.2484 0.3374 0.2017 0.1899 0.3901 0.1249 -0.2440 0.1692 0.1909 -0.2391 0.3502 0.2474 -0.1682 -0.1062 -0.3187 0.1884 0.1830 -0.1628 -0.1722 0.1909 0.2017 -0.1795 -0.2336 0.2105 -0.1097 -0.2430 0.1466 0.1599 0.1407 0.2189 0.2194 0.1618 0.2086 -0.2125 0.2636 0.4437 -0.1977 0.2848 -0.2351 0.2612 0.1451 0.1431 0.1422 -0.1121 0.1810 -0.1097 0.1436 0.2095 0.4097 0.1667 -0.1402 -0.2951 -0.2253 0.3738 -0.1904 0.2346 -0.2105 0.2469 -0.1761 0.2036 0.1761 -0.3546 -0.2253 0.1943 0.1879 -0.1131 -0.2705 -0.1948 0.1840 0.1549 0.2051 -0.3615 0.2130 -0.1830 0.1604 0.1308 0.2405 -0.1840 0.1913 -0.1702 0.1185 -0.3030 0.1643 -0.2100 0.2518 0.2779 -0.2892 -0.2976 -0.1387 0.1540 0.1481 0.1540 -0.2287 -0.1476 -0.2966 -0.2223 -0.1864 -0.2061 0.1235 -0.2287 -0.1712 0.1431 -0.1003 0.2927 -0.2686 0.2627 -0.1171 -0.1854 0.2907 0.1530 -0.1249 0.2450 -0.2636 -0.1682 -0.1918 0.1805 -0.3197 -0.1692 0.1254 0.1067 0.1436 0.2435 0.3035 -0.2150 0.1402 0.2051 -0.2086 0.1495 0.1712 -0.2459 0.2696 -0.2474 -0.2450 0.1869 0.1682 -0.2518 -0.1299 -0.1992 -0.1481 -0.2071 0.2041 0.2184 0.2159 -0.1559 -0.1874 -0.1023 -0.1495 0.3586 0.2145 0.2263 0.2095 -0.1805 -0.1982 -0.1417 -0.1717 -0.1579 0.1790 0.2135 0.2568 -0.1195 -0.1097 -0.1589 -0.3266 -0.3561 -0.1746 -0.1559 0.2041 -0.1348 0.1599 0.1849 -0.2686 0.1289 -0.1412 0.1220 0.2076 -0.2568 -0.1559 0.1269 0.1471 0.1608 0.2996 -0.1490 -0.3301 0.2332 0.2602 0.1254 -0.2091 0.2095 -0.1549 0.2415 -0.2509 -0.1643 -0.2932 0.1077 -0.2135 -0.1471 0.2568 -0.1500 0.2730 -0.2184 -0.3674 0.1736 0.1761 0.1746 0.1899 -0.1382 -0.1879 0.3222 -0.2091 -0.1599 -0.2951 0.2091 -0.1899 0.2056 -0.2263 0.1608 0.1687 -0.1279 0.2017 -0.1559 0.2774 0.1451 0.1176 0.2218 -0.1436 -0.1913 0.1505 -0.1441 -0.1904 0.2371 0.2041 -0.1845 0.2189 -0.2218 0.1604 0.2764 0.2041 0.1299 -0.3035 0.2907 -0.2774 0.1628 0.1849 0.1958 -0.1608 -0.2277 0.2425 -0.2061 -0.2297 -0.2907 0.1790 0.1353 0.1225 0.2263 0.1446 0.1958 -0.3104 -0.2100 0.2509 -0.1909 -0.3350 -0.2425 -0.1658 0.2509 0.2371 -0.1786 -0.2041 -0.1500 0.2184 0.3606 -0.1682 0.1899 -0.2135 0.1490 0.1338 -0.1687 -0.1712 -0.2450 0.1505 0.2907 -0.2371 -0.1751 -0.1190 -0.1441 -0.1623 -0.1549 -0.1623 0.1840 0.2504 -0.1771 -0.1422 0.2686 0.2740 0.2755 0.1677 -0.1225 -0.1308 0.2194 -0.1269 0.2041 0.2499 -0.2154 0.2179 0.1702 -0.1795 -0.1825 -0.1407 0.2076 0.2745 0.1667 0.1933 -0.2312 0.2218 -0.1343" HIT_INDICES="3 4 5 13 28 33 37 57 65 72 73 75 76 83 84 88 90 97 101" ES_PROFILE="0.0246 0.0772 0.1299 0.1171 0.0389 0.0541 0.0787 -0.0462 -0.0590 -0.0625 -0.0098 0.0334 0.0861 0.0826 0.1353 0.1599 0.2031 0.1997 0.2243" RANK_AT_ES="101.0000" RANK_SCORE_AT_ES="-1.5300"/>
  <DTG RANKED_LIST="SexDevelopmentGenesPRL_remapped.rnk" TEMPLATE="na_as_pre_ranked" GENESET="gene_sets.gmt#HP_ABNORMAL_DERMATOGLYPHICS" ES="0.2102" NES="1.1054" NP="0.2909" FDR="1.0000" FWER="1.0000" CHIP="ftp.broadinstitute.org://pub/gsea/annotations_versioned/Human_Gene_Symbol_with_Remapping_MSigDB.v7.5.1.chip" RND_ES="-0.1380 -0.3077 0.1131 0.1131 0.1545 -0.1461 0.2056 0.1908 -0.1857 -0.3419 -0.2444 -0.1102 0.2144 -0.1494 -0.1769 -0.1490 -0.1494 0.1828 -0.1152 -0.1106 -0.1165 -0.2153 -0.2009 0.2301 -0.1376 -0.2014 -0.0756 -0.2558 -0.1178 0.3124 0.2634 -0.2068 -0.1393 -0.1292 -0.1731 -0.1511 0.1638 0.1507 -0.1287 -0.1807 0.2317 0.1359 -0.1667 -0.1874 0.1735 -0.3077 -0.1900 -0.2440 0.1617 -0.1173 -0.3276 -0.1423 0.1878 -0.2191 0.1203 -0.1528 0.2828 -0.2790 -0.1199 -0.1676 0.1701 0.2398 -0.1444 -0.1397 -0.1287 -0.1718 0.1262 0.1562 0.3069 0.1131 0.1663 -0.2917 -0.1435 -0.1862 -0.1591 0.1287 0.2934 0.2119 -0.2216 0.2187 -0.2250 -0.2393 -0.1705 0.2816 0.2288 0.1777 0.2495 0.1511 0.1900 0.1769 0.1853 0.1971 -0.2073 0.2208 0.1537 0.2693 -0.1866 0.2486 -0.2351 -0.2292 -0.1904 -0.2503 0.1224 0.1566 -0.1043 0.1140 -0.1870 0.2039 -0.1591 -0.1764 0.1815 0.1959 -0.1870 -0.1431 -0.2263 -0.2938 -0.1625 0.2005 -0.1853 -0.1570 0.2005 -0.1575 0.2963 -0.2064 -0.2832 -0.1849 0.1106 0.1507 0.2106 -0.2014 0.1456 -0.1946 -0.2263 0.1199 0.2157 0.1469 -0.1971 -0.1389 -0.1423 0.2676 0.1731 0.2676 0.1748 -0.2153 -0.2360 0.2934 0.2056 0.1275 -0.1338 -0.1444 0.1098 -0.1089 0.1558 -0.1317 0.1997 -0.2208 0.1427 0.1811 0.2482 0.0975 0.1684 -0.1718 -0.2056 0.1684 0.2351 0.2149 -0.2115 -0.1296 -0.1959 -0.2503 -0.2056 -0.1684 0.1182 0.2930 0.1621 0.1718 0.1997 -0.1866 -0.3369 -0.1465 -0.1363 -0.3373 0.2984 -0.1963 0.2115 -0.2111 -0.2026 -0.1634 -0.1473 -0.1849 0.1612 0.1249 -0.1537 0.1722 -0.1688 -0.1414 -0.2921 0.1786 -0.1203 -0.1824 -0.1625 0.1667 0.1853 -0.3022 0.2309 0.1490 0.1456 -0.2241 -0.2246 -0.1241 -0.1494 -0.1558 0.2216 -0.3314 -0.1591 0.1532 0.3326 -0.2727 -0.1106 -0.3259 -0.1752 0.1368 0.1824 -0.1528 -0.1684 -0.2001 0.1241 -0.2009 0.1921 -0.2111 0.1874 0.1659 0.1726 0.1165 -0.1397 -0.2191 0.2195 0.1849 0.1528 0.2009 -0.1684 -0.2022 -0.3035 -0.2558 0.2267 0.2545 -0.1705 -0.1165 -0.1465 -0.2334 0.2486 0.1866 0.1313 -0.2305 0.2398 0.1726 0.2596 0.0975 0.1579 -0.1587 -0.2018 0.1874 0.0946 -0.2427 -0.1862 -0.2144 -0.1271 0.1490 -0.2111 -0.1347 0.1900 0.2343 -0.1579 0.1722 -0.1815 -0.1963 -0.2014 -0.1756 0.1845 -0.2246 0.1950 0.1237 0.2026 -0.2014 0.1570 0.1520 0.1313 -0.2064 -0.2233 0.1186 0.2241 0.1916 0.2415 -0.2963 -0.1862 0.2398 0.2005 0.1363 0.1608 0.1781 -0.0899 0.1444 -0.1992 0.2043 -0.2347 0.1013 0.2195 0.1423 -0.1262 0.1655 -0.1676 0.2014 0.2051 -0.2119 0.1612 0.2301 0.0954 0.2043 0.2339 -0.1342 0.1883 0.1292 -0.2482 0.1967 -0.1545 0.2533 0.1807 0.1769 -0.1439 -0.2444 -0.0916 0.2102 -0.1317 0.1773 0.1245 0.2588 0.1515 0.0937 0.2199 -0.2972 0.1363 -0.1807 0.1444 -0.1245 -0.1583 -0.2596 0.1748 -0.1655 0.2250 -0.2106 -0.1760 -0.3326 -0.2339 0.0929 -0.1676 0.2347 -0.1612 -0.2022 -0.0937 -0.2136 0.1228 0.1279 -0.1878 0.1908 -0.1764 -0.1959 -0.2626 0.2043 -0.1372 -0.0984 0.1950 0.1410 -0.1769 -0.1271 -0.1439 0.1870 -0.1566 0.1819 0.2068 -0.2773 -0.1832 -0.1819 0.2491 -0.1347 -0.2165 -0.1389 -0.1418 -0.1895 0.1764 -0.3035 0.1532 0.2098 0.2111 -0.2727 0.1444 0.0950 -0.1625 0.2875 -0.1279 0.1705 -0.2115 0.1368 -0.1418 -0.1828 -0.1705 -0.1157 0.1663 -0.1220 0.2022 -0.1427 0.1726 -0.2731 -0.1832 -0.1722 -0.2436 0.3233 -0.1566 0.1397 -0.2921 -0.1005 -0.1009 0.1380 0.2212 0.3031 0.2545 -0.1410 0.1773 -0.2528 -0.1878 -0.1190 -0.1431 0.1473 -0.2149 0.1515 0.2495 0.1435 -0.3267 -0.1157 0.1976 0.2149 -0.1676 0.2267 -0.1528 -0.1351 -0.1515 0.1254 0.2402 0.1469 0.2246 0.1385 -0.2258 0.1190 -0.2588 -0.3504 0.2727 -0.1929 0.1663 0.1224 -0.2115 -0.0819 -0.2917 0.2398 0.3031 0.1140 0.1667 -0.1967 -0.1541 -0.1389 -0.1604 0.1997 0.1773 0.1878 0.3461 -0.1414 0.1997 0.1169 -0.1756 0.1558 -0.1617 0.1515 -0.4035 -0.2592 -0.2089 0.1456 -0.4086 0.1482 -0.1321 0.1579 0.3596 -0.2410 0.1612 0.3022 0.1266 -0.2887 -0.2047 0.1414 0.1722 -0.1625 0.2301 -0.2288 0.2241 -0.2486 0.1325 0.1819 -0.2022 -0.3263 0.0988 0.2351 -0.1515 -0.1469 0.2583 -0.2288 0.1477 0.1060 0.2583 0.1916 -0.2203 0.2246 0.2305 -0.1524 -0.2347 0.1380 -0.2431 -0.1921 -0.1140 -0.1752 0.1655 0.1136 0.1608 0.2402 -0.1672 0.1866 -0.2554 0.1347 0.2672 -0.1347 -0.1022 0.1663 0.2102 0.1140 0.1271 0.2334 -0.2731 0.1634 -0.1722 -0.1144 0.2098 -0.2330 -0.1752 -0.2457 -0.2537 0.3031 0.2064 -0.1900 -0.1363 0.1874 -0.4086 -0.2292 -0.1528 -0.1566 0.1718 -0.2794 -0.1701 -0.1372 -0.1275 0.1904 0.1469 -0.1714 -0.2355 0.1904 0.1629 0.2626 -0.1764 0.1338 0.1477 0.1583 0.2499 0.2841 -0.1680 -0.1798 0.1684 -0.1672 0.1330 -0.1705 0.1511 -0.0958 -0.2005 -0.1688 -0.2140 -0.1313 -0.1477 -0.2355 -0.1051 -0.2554 -0.1575 0.2102 -0.1849 -0.2305 0.1870 0.2934 0.2913 -0.2149 0.1634 -0.1136 0.2440 -0.1317 -0.1828 -0.1515 0.1773 -0.3407 -0.1216 -0.2073 -0.2976 0.1971 -0.2106 0.2001 -0.1545 0.1376 0.2541 0.2731 -0.2258 0.2001 -0.2144 -0.2723 -0.2022 0.1583 -0.1950 0.1954 -0.1338 -0.1055 -0.1722 -0.2064 -0.1106 -0.1482 0.1781 0.1764 0.1857 -0.2824 -0.2043 0.1300 0.1228 0.2355 -0.1190 -0.1828 0.1608 -0.2288 0.1473 0.2735 -0.1583 0.1494 -0.1866 -0.1363 0.2583 0.2727 -0.1372 -0.1562 0.2360 -0.2216 0.1173 0.2381 -0.1102 -0.2094 -0.1102 0.1925 -0.1469 0.3411 0.2305 -0.2457 0.2453 -0.2018 -0.1980 -0.2115 -0.1511 -0.1781 0.1553 0.1579 0.2022 -0.2005 -0.2693 -0.1676 -0.1980 0.4090 0.2233 0.1579 0.1482 0.1444 -0.1604 -0.3065 -0.2604 0.1802 -0.1271 0.1233 0.3073 0.1866 0.1853 -0.1351 -0.1583 0.1292 0.1397 0.2816 0.1545 0.3225 0.1427 -0.1819 0.1380 -0.1385 0.1638 -0.2068 -0.1904 0.1490 0.1228 0.1853 -0.1878 0.2588 -0.1874 0.3461 0.1832 0.2385 -0.2740 0.1473 -0.2642 -0.2140 0.1338 0.2102 -0.2199 0.2144 0.1570 0.1528 0.1921 -0.1680 0.1828 -0.1566 0.0996 -0.2491 0.1650 0.2056 0.1756 -0.1233 -0.2208 -0.1241 -0.1608 0.1456 -0.2233 -0.2630 0.1579 0.2588 -0.1178 -0.1363 0.3508 0.3081 0.1583 0.3377 -0.2051 -0.2680 -0.1650 0.2047 0.1824 -0.1287 0.1701 -0.3314 0.2094 -0.2436 -0.2199 -0.4192 0.1245 0.1245 -0.1828 -0.1874 -0.2237 0.1325 -0.1718 -0.2727 0.2410 -0.2689 0.3715 0.1853 0.1469 0.1773 0.2203 -0.1368 0.2060 0.1617 0.1878 0.0840 0.1617 -0.1735 0.1612 -0.1363 -0.2334 -0.1828 -0.2841 0.1714 -0.1954 0.2495 0.1638 0.1520 -0.1608 0.2845 -0.2740 -0.3217 0.1650 0.2051 0.3596 0.1634 0.2309 -0.1870 -0.1321 0.1828 -0.1752 0.2001 0.1971 -0.2064 0.2098 0.1811 -0.1347 0.1874 0.1397 0.3799 0.1313 -0.2098 0.1123 -0.2883 0.0988 -0.1735 -0.2339 0.2094 -0.2575 -0.1414 0.2731 -0.1520 -0.2094 -0.1482 0.2014 -0.1157 -0.1473 -0.1997 0.2782 0.3322 0.1684 0.2051 0.1279 0.1473 -0.2153 -0.2925 0.1254 -0.1908 0.1912 0.1912 0.2786 0.1469 0.1511 -0.1342 0.1769 0.2491 -0.1473 0.2284 0.1173 -0.4099 -0.2528 -0.2478 0.2022 0.1237 -0.2533 -0.1798 -0.1617 0.0810 0.4187 -0.1781 0.1131 0.1524 -0.1878 -0.1347 0.1537 0.1735 0.1292 0.1363 -0.1300 -0.1237 -0.1853 0.1726 0.2157 -0.1368 -0.2339 0.1680 -0.1845 0.2533 -0.2837 0.1152 -0.2060 0.3022 0.1245 -0.1296 -0.1621 0.1439 0.1688 -0.2406 0.3073 -0.2216 -0.2216 -0.1621 -0.1845 0.2448 -0.1786 -0.2119 0.1862 0.1233 -0.2393 -0.2482 -0.2094 0.1748 0.1946 -0.2334 0.1579 0.1667 0.2153 -0.1667 0.2638 0.2495 -0.1845 0.1862 0.2153 -0.1710 -0.2161 -0.1013 -0.1769 -0.1760 -0.2144 0.2444 0.1266 0.1583 -0.1849 0.1680 0.1866 0.2284 0.2735 -0.1249 0.1338 -0.2284 -0.2241 -0.2102 0.1173 -0.2250 0.1828 -0.1507 -0.1575 0.1537 0.2778 -0.2545 0.1672 -0.1731 -0.1950 -0.1726 -0.1878 -0.1486 0.1541 -0.1000 -0.2723 -0.1655 0.1570 0.1756 -0.1963 -0.1672 -0.1714 0.2068 0.1347 0.1752 0.1950 0.1515 0.1575 0.3073 -0.1676 0.2837 -0.1959 -0.1663 -0.2014 -0.1853 0.1684 0.2102 -0.1372 0.1722 -0.1528 0.2491 -0.1769 -0.1912 0.1482 -0.1608 0.1773 0.0933 0.2495 0.2440 0.1959 -0.0971 -0.1410 0.2115 0.1233 0.1946 -0.1866 0.1900 0.1714 0.2727" HIT_INDICES="3 14 15 20 25 28 33 37 38 39 57 58 60 61 64 65 83 91 105 109 116 118 120" ES_PROFILE="0.0144 -0.0393 0.0042 0.0089 0.0135 0.0376 0.0422 0.0566 0.1000 0.1435 0.0220 0.0654 0.0992 0.1427 0.1667 0.2102 0.0886 0.0642 -0.0186 -0.0042 -0.0190 0.0148 0.0485" RANK_AT_ES="65.0000" RANK_SCORE_AT_ES="0.4200"/>
  <DTG RANKED_LIST="SexDevelopmentGenesPRL_remapped.rnk" TEMPLATE="na_as_pre_ranked" GENESET="gene_sets.gmt#LAKE_ADULT_KIDNEY_C5_PROXIMAL_TUBULE_EPITHELIAL_CELLS_STRESS_INFLAM" ES="0.2931" NES="1.1065" NP="0.3301" FDR="1.0000" FWER="1.0000" CHIP="ftp.broadinstitute.org://pub/gsea/annotations_versioned/Human_Gene_Symbol_with_Remapping_MSigDB.v7.5.1.chip" RND_ES="-0.2155 -0.2414 0.3552 -0.4207 -0.4017 -0.1672 0.3534 -0.2017 0.2190 -0.3414 0.1897 -0.2224 0.2241 -0.2121 0.2190 0.3621 -0.1534 0.3862 0.1810 0.2138 0.2500 -0.3414 0.3414 0.2379 0.1897 0.3414 -0.3552 -0.3724 0.4190 0.1672 0.1621 0.3414 0.2638 -0.1707 -0.3276 -0.1931 0.1914 -0.2034 0.2431 -0.4052 -0.1621 -0.3845 -0.1828 0.2241 0.2259 -0.2276 -0.1862 0.1552 0.3362 0.2345 -0.4397 -0.2086 -0.4155 0.1707 0.3155 0.2448 0.2190 0.2931 0.1379 0.1948 -0.2069 -0.1862 -0.2983 -0.2879 0.1672 -0.2707 0.1224 0.1672 -0.3966 0.4517 -0.3638 0.4224 0.4241 -0.2534 0.3655 -0.3172 0.1828 0.1810 -0.1259 -0.3517 -0.2828 0.1897 0.1845 0.2879 -0.2017 0.3276 -0.2931 0.2000 0.2362 0.4672 -0.4397 -0.2483 -0.2966 0.1379 -0.1172 -0.1034 0.1897 0.2500 -0.2310 0.3293 -0.2483 0.2655 0.2621 0.3931 0.3310 -0.2397 -0.2276 0.2552 -0.2103 -0.2690 -0.1638 -0.2655 0.2914 0.2914 -0.1466 0.3310 0.2103 -0.2207 0.3207 -0.1759 -0.1276 0.3155 -0.3103 -0.2759 -0.1828 -0.2190 -0.1776 0.4310 0.2138 0.3362 -0.2845 0.3103 -0.3259 -0.3569 -0.2534 0.2052 0.1345 0.2034 -0.3241 0.2207 0.3362 -0.3586 -0.1966 0.2155 0.3638 0.1552 0.2414 -0.1534 0.1793 -0.1897 -0.2121 0.1862 0.3293 0.3741 0.1500 0.2103 -0.2724 0.1862 -0.1672 0.1586 0.1690 -0.3328 -0.4241 0.1672 0.1621 -0.1845 -0.2379 0.3397 0.2845 0.3069 0.2655 -0.3690 0.1810 -0.4276 0.2621 0.2517 -0.2741 0.1448 -0.3759 -0.2552 -0.4379 0.2000 0.2259 -0.2017 0.2966 0.2586 0.2345 0.1845 -0.2586 -0.2328 -0.2500 0.1793 -0.2897 -0.2276 -0.2759 0.3759 0.2621 -0.1552 0.1638 0.3190 -0.1638 -0.3017 -0.2328 0.3207 -0.4259 -0.2897 -0.2414 -0.4586 -0.2362 -0.4276 0.1552 -0.3017 0.1741 -0.1690 0.2500 0.1966 -0.2190 -0.1448 -0.2552 -0.3776 0.1741 0.3138 0.2948 0.1586 0.2862 -0.1534 0.3069 -0.3776 0.1828 0.1793 -0.3362 -0.1828 0.2621 -0.2483 0.2845 -0.2569 0.2259 0.2103 0.2276 -0.4052 0.2103 -0.3397 0.3431 0.2017 -0.3897 -0.2190 0.2966 -0.2586 -0.2414 -0.4793 0.4259 0.3828 0.5000 0.2897 0.2276 -0.2138 0.2138 -0.2603 -0.2190 -0.1931 0.2345 -0.3414 -0.2138 -0.3724 -0.3621 -0.4914 0.2586 0.3155 -0.2224 -0.2621 0.6103 -0.3276 -0.1586 0.2879 0.2017 0.3448 -0.1793 0.1897 0.2379 0.1362 -0.3207 -0.3138 0.1672 -0.3362 -0.3017 0.3793 0.3534 0.2224 -0.2948 -0.4259 0.3638 0.2672 -0.1672 -0.2483 -0.2483 0.2690 0.2000 -0.1466 0.3931 -0.1379 0.3586 0.2828 0.2000 0.3448 -0.2931 0.2069 -0.2707 0.3621 0.1672 0.2293 -0.4621 -0.3017 -0.2293 0.2603 -0.2155 -0.2724 0.2224 0.2328 -0.2017 -0.2983 0.3207 0.2534 -0.4017 -0.1569 0.2810 0.3448 -0.2155 -0.1983 0.2759 -0.2414 0.1621 -0.2362 -0.2276 0.2672 0.2534 -0.2086 0.2241 0.2069 0.1103 0.2793 0.3448 -0.4517 -0.2397 -0.1931 -0.2241 -0.2793 -0.1862 -0.1810 0.1586 0.1586 -0.2741 -0.2328 0.1914 -0.3276 -0.2328 0.4207 -0.2224 0.2190 -0.3914 -0.2276 -0.1862 -0.1931 0.2052 0.2500 -0.2879 -0.3466 0.2914 -0.1759 0.3207 0.2759 -0.1759 0.3931 0.2724 0.2155 0.2345 0.2655 -0.1897 -0.2190 0.3345 -0.3224 -0.2793 0.1724 -0.1810 -0.3672 0.1862 -0.2138 -0.3121 0.2431 -0.3586 -0.1879 -0.4862 0.3207 0.2241 0.2448 -0.2931 -0.2621 0.3569 -0.3328 -0.1586 -0.2121 -0.3741 -0.2397 0.2500 0.2362 -0.4086 0.3259 0.3690 -0.2879 -0.4379 0.2862 -0.1793 0.3948 -0.2672 -0.4017 0.1810 -0.3879 -0.4069 -0.1914 -0.2517 0.2224 0.2914 -0.2707 0.2362 0.3741 -0.3914 0.2845 -0.2534 0.1328 -0.2655 -0.1759 -0.3155 -0.2603 0.2259 0.2103 -0.2672 -0.3397 -0.3431 0.2241 -0.2983 -0.3448 0.1707 -0.1759 -0.2862 -0.2448 -0.2517 -0.2759 0.1707 -0.2190 0.2879 -0.2845 0.1397 0.2879 0.4707 -0.1690 -0.3224 -0.1931 0.2569 -0.1897 -0.2328 -0.1759 0.2017 0.1241 0.4241 -0.1207 0.1707 -0.3362 0.2845 -0.2224 0.1655 -0.1724 0.3931 0.2621 0.4138 0.1931 0.4086 -0.2362 0.1328 -0.1931 0.2034 0.1569 0.2224 -0.3483 -0.1931 0.2103 -0.3293 -0.4207 0.1983 0.2621 0.1879 -0.2534 0.2586 0.1897 -0.2914 -0.3655 -0.2414 -0.2724 -0.3121 0.3569 0.2086 -0.2034 -0.1862 0.1966 -0.1724 0.2207 0.2293 0.2190 -0.2052 0.1483 0.1724 -0.3534 -0.4224 0.3086 -0.1707 0.2759 0.1500 0.2966 0.1552 0.2483 0.2138 -0.2017 -0.4983 0.3328 -0.2569 0.2069 0.1569 0.4517 0.3017 -0.3810 0.2707 -0.2138 -0.1793 0.3914 -0.3069 0.2379 -0.3345 0.1241 -0.2138 0.3328 0.3276 -0.1724 0.3690 0.2845 0.5172 0.2052 0.1793 0.2310 -0.2983 0.3052 -0.1845 -0.2517 -0.3552 0.2034 -0.2741 -0.3707 0.3914 0.1810 0.3362 0.2017 0.3397 0.1879 0.1983 -0.4310 -0.2517 -0.2328 0.2328 -0.1759 -0.1897 0.3241 0.2241 0.2155 -0.2155 -0.2517 0.2828 -0.3759 -0.4086 0.2397 -0.1845 0.1707 0.2000 -0.1466 0.3052 0.4293 0.2397 -0.3983 0.3655 0.1707 0.1500 0.2086 -0.1603 0.3397 -0.3293 0.2983 0.3138 -0.3276 0.3448 -0.2172 0.3552 0.2155 0.1845 0.3569 -0.2879 0.3121 0.2983 0.2914 -0.2724 0.2966 0.2793 -0.1552 0.2879 0.2155 -0.2500 -0.1724 -0.1397 -0.3431 0.4017 0.1983 0.2500 -0.2155 0.2707 -0.3276 0.2500 0.2690 0.3603 0.1552 0.2759 0.2569 -0.2414 -0.2414 0.2603 0.2397 0.1707 -0.2190 0.1724 -0.2845 -0.2603 0.2483 0.1931 -0.3621 0.3190 0.3828 0.1931 -0.3069 0.1724 -0.3276 -0.2017 0.2931 0.1862 -0.2000 -0.2672 -0.2224 0.3276 0.3483 0.1431 0.2534 -0.3517 0.1569 0.2879 -0.2776 -0.2310 0.2655 0.3103 -0.4017 0.2707 0.1276 -0.2448 -0.4121 0.2793 0.2690 -0.2138 0.2259 0.3207 -0.3552 -0.3483 -0.4310 -0.2690 -0.2517 -0.2414 -0.3241 0.2293 0.4397 -0.3431 -0.3379 0.1983 -0.1897 -0.4207 0.2879 0.2500 -0.2776 0.3500 -0.1879 -0.2052 -0.2707 -0.3948 -0.2603 0.1741 -0.1707 0.3638 0.3655 0.2172 -0.2017 0.1879 0.1655 0.2069 0.2276 -0.2190 -0.1310 -0.1931 0.4034 -0.4672 0.2776 -0.3155 0.3379 -0.1466 0.1879 -0.2724 0.3828 -0.2069 -0.3328 0.2483 0.1310 0.2414 0.3621 -0.1672 -0.3103 0.3776 -0.4172 -0.5207 -0.2069 0.1638 0.3052 0.4379 -0.3397 -0.3517 0.2586 -0.1810 0.1707 -0.4310 -0.4000 -0.1483 -0.2621 -0.3138 0.2069 0.5034 -0.1707 0.2741 0.2724 -0.1914 -0.2345 0.2328 -0.2483 0.3655 0.3966 -0.1448 0.4328 0.5276 -0.3379 -0.4052 -0.2534 0.2569 -0.2017 0.1776 0.1931 0.1845 -0.2534 -0.1379 -0.3276 -0.2879 0.4638 0.1879 -0.1845 -0.4207 -0.4362 -0.3897 -0.3862 -0.2483 0.3017 0.3310 -0.3483 -0.3483 -0.1655 -0.3603 0.2500 -0.2500 -0.2086 -0.2586 0.2052 -0.3138 -0.3000 -0.1966 -0.4034 0.2190 0.2310 0.1241 0.1586 -0.1897 0.2328 -0.2586 -0.1638 -0.3190 -0.1483 0.1897 -0.2414 0.2052 0.2655 0.3724 0.2276 0.3862 -0.4069 0.1897 -0.1966 -0.4431 -0.2586 -0.2983 -0.1879 -0.2310 0.1603 0.2397 -0.1759 0.3241 0.2862 0.2276 -0.1707 0.1845 0.1724 -0.1862 0.2569 0.3621 -0.1879 -0.2448 0.2655 0.1828 -0.1086 0.4103 -0.2741 0.2069 0.3276 0.2586 -0.1828 -0.3690 -0.2500 0.2828 0.2483 0.3483 0.1845 -0.2793 0.2914 0.2414 -0.3810 -0.3362 0.2638 0.3759 -0.2276 0.2776 0.2569 0.2603 -0.2017 -0.3983 -0.3362 -0.1845 0.3000 0.2931 0.2138 -0.2879 -0.4948 -0.1776 0.1828 0.2069 0.2845 0.4345 0.2207 0.2569 0.2517 0.1948 0.2310 0.3517 -0.2862 0.3017 0.3310 0.2086 -0.1879 0.6586 0.3172 0.3155 -0.3586 0.2741 -0.1931 0.3517 0.1552 -0.3190 -0.1914 -0.3328 0.1069 -0.3155 -0.3190 -0.2552 -0.2310 0.1362 -0.1966 -0.2552 -0.2655 -0.2828 -0.2414 -0.3362 0.1793 0.1759 -0.2345 0.3224 -0.1862 -0.2741 -0.2397 0.1121 -0.2759 0.4931 -0.1379 -0.1741 -0.2017 0.3155 0.2569 0.3552 0.3810 -0.3052 0.3241 0.4776 0.2052 -0.1983 -0.1397 0.3086 0.2052 0.3138 -0.4103 0.2190 -0.1914 0.1672 0.3828 -0.3121 0.2448 0.3914 0.4914 -0.2931 -0.1621 -0.2103 0.3138 0.3069 0.1448 -0.1379 0.3655 -0.2741 0.1379 0.2293 0.1414 -0.3190 -0.3345 -0.1552 0.1931 -0.4759 -0.2621 -0.2103 -0.3897 0.3724 0.3741 0.3448 0.3190 -0.2759 -0.1569 0.3034 -0.2983 0.3397 -0.2224 -0.2466 -0.2448 -0.3138 0.2621 0.2448 0.3345 -0.3276 0.2793 -0.3655 0.2207 -0.2707 0.2017 -0.2259 -0.2690 -0.2621 0.4241 -0.2552 -0.2672 0.2534 -0.3741 -0.1931 0.1552 -0.2655 0.2793 0.2897 -0.2862 -0.4690 0.3534 0.3345 0.3707 -0.2069 -0.2103" HIT_INDICES="9 11 20 25 28 47 55 73 108 113" ES_PROFILE="0.0224 0.1138 0.1448 0.2103 0.2931 0.2379 0.2776 0.2310 0.0379 0.1034" RANK_AT_ES="28.0000" RANK_SCORE_AT_ES="8.0700"/>
  <DTG RANKED_LIST="SexDevelopmentGenesPRL_remapped.rnk" TEMPLATE="na_as_pre_ranked" GENESET="gene_sets.gmt#BLALOCK_ALZHEIMERS_DISEASE_UP" ES="0.2380" NES="1.1087" NP="0.3166" FDR="1.0000" FWER="1.0000" CHIP="ftp.broadinstitute.org://pub/gsea/annotations_versioned/Human_Gene_Symbol_with_Remapping_MSigDB.v7.5.1.chip" RND_ES="0.2822 -0.2137 0.4139 -0.1614 0.1516 0.1700 -0.2779 -0.2930 0.2488 0.1808 0.2909 -0.2245 -0.1759 -0.1484 -0.1479 -0.1722 0.2008 0.3502 0.1576 0.2008 0.2153 -0.2067 -0.2207 0.1684 0.1883 -0.2396 0.1430 -0.3535 0.3772 -0.1991 0.1754 -0.1900 -0.2164 -0.1549 -0.1646 0.3632 0.2677 -0.1516 0.4895 -0.2142 0.1975 -0.2402 0.1581 -0.2855 0.2045 -0.1775 0.1290 -0.3152 -0.1063 -0.1533 0.1317 -0.2045 -0.1662 -0.2650 -0.2105 0.3001 0.1954 0.1846 0.2380 0.2596 0.1225 -0.2693 -0.1662 -0.2062 -0.3276 0.1457 0.2180 0.1738 0.2639 -0.2871 -0.2871 -0.1927 -0.1570 -0.3368 -0.1813 -0.1176 0.2763 -0.1522 0.1101 0.1927 0.1975 -0.1970 -0.1538 0.2952 0.3001 0.1112 -0.2833 0.1970 0.2342 0.3411 -0.1603 0.2099 -0.1970 -0.2472 0.1641 0.2860 -0.1630 -0.1549 -0.1603 0.2531 0.1398 0.3168 -0.1128 0.2542 -0.2218 -0.2045 -0.2801 -0.0939 0.1813 0.2035 -0.1840 -0.2245 -0.2358 0.2428 -0.2213 0.2175 -0.1279 -0.1786 -0.3238 -0.1657 0.1840 -0.3146 0.2164 -0.1479 -0.1813 0.1759 -0.1500 0.1824 0.2747 -0.2137 0.1749 0.1257 0.1749 -0.2035 -0.3243 0.2785 0.1522 -0.3497 -0.2218 -0.1732 0.1279 0.1527 0.1651 0.2126 -0.1943 0.1274 0.2639 0.2062 0.3778 0.2137 -0.1225 -0.2612 0.1462 0.1630 -0.2202 0.1641 0.2709 0.1824 0.1943 0.1301 0.1441 -0.3314 -0.1916 0.2650 -0.3238 -0.2504 0.1624 0.1684 0.1705 -0.1182 -0.2175 0.1851 -0.1991 0.3206 0.2887 0.1619 -0.1328 -0.2008 0.2779 -0.1624 -0.1311 -0.3168 0.3540 0.1775 0.1754 -0.1770 -0.1182 0.1214 -0.1560 0.2299 0.2191 -0.1883 -0.1468 0.2121 0.1295 0.1587 -0.1392 0.3918 -0.1646 0.1419 -0.1317 -0.1905 -0.2984 -0.1409 0.1754 0.1797 -0.3513 0.3022 0.1338 -0.1355 0.1592 0.2142 0.2526 0.1468 0.2137 -0.2623 -0.2142 -0.1981 -0.1770 0.3222 -0.1970 0.2105 0.2677 -0.1166 0.2385 0.1840 0.1889 0.1641 -0.1991 0.2450 -0.1754 0.2526 0.2385 0.2321 -0.2947 -0.2159 -0.1668 -0.1716 -0.1894 0.2245 0.3135 -0.2402 -0.1522 0.1916 -0.2396 0.1927 0.2364 0.2822 -0.1662 0.2655 -0.2283 0.2380 -0.1722 -0.2725 -0.2067 0.1085 0.2526 -0.1738 0.2795 -0.1306 0.2785 -0.2617 -0.3535 0.1829 -0.3519 0.1700 0.1473 -0.2542 0.2990 0.1668 -0.2380 0.2801 0.3513 -0.2402 -0.2213 -0.1554 -0.2105 -0.2380 -0.3886 0.1954 -0.3022 -0.1916 0.2450 -0.1495 0.2434 -0.2876 -0.1527 0.2337 -0.1732 0.2984 -0.2288 0.2455 0.2402 0.2768 0.1419 -0.1981 -0.1808 0.1981 -0.1592 -0.2531 -0.1096 0.1927 0.1484 0.3060 0.1198 0.2196 0.2801 0.1770 -0.1695 -0.2045 0.1387 -0.1889 0.1646 -0.1587 -0.1921 -0.2450 -0.2817 -0.1565 -0.1808 0.3276 -0.2035 -0.2180 0.1149 0.1678 0.2833 0.2078 -0.4312 -0.2099 -0.1668 0.2294 -0.2574 0.1549 0.1851 -0.3756 0.1338 0.2925 -0.2860 -0.1630 -0.1722 0.1630 0.2169 -0.2531 0.1473 -0.1117 0.1382 -0.1900 0.2067 0.3076 0.2947 -0.3238 0.1759 -0.2326 0.1921 -0.2326 0.1516 0.2380 -0.2018 -0.2142 -0.2547 0.1722 -0.3319 -0.1441 0.1862 -0.1311 -0.2466 0.1149 -0.2310 0.1500 0.1997 0.1624 0.1646 0.2860 0.2655 -0.1684 -0.2671 -0.1802 -0.1446 -0.1284 0.1770 0.2072 -0.1900 -0.2045 0.2348 -0.2596 0.1570 -0.1981 0.1916 0.2105 0.2029 0.2321 -0.1797 0.1614 -0.2072 0.2013 0.1106 0.1441 -0.1042 0.2067 0.1155 -0.2952 0.2455 -0.1808 -0.3152 0.1236 0.2115 0.2779 -0.2558 -0.1382 -0.2466 -0.1716 0.2029 -0.3055 -0.1943 -0.1155 0.1344 -0.2806 -0.2655 -0.2018 0.2693 -0.2029 0.2418 0.2035 -0.1824 -0.2326 0.2115 0.1997 0.4031 0.2072 0.2450 0.2348 -0.2871 0.2234 -0.1851 -0.1560 0.2418 0.1398 -0.2175 -0.1846 -0.3740 -0.3146 -0.2321 -0.1668 0.1495 -0.3044 0.2288 0.1214 -0.1560 -0.1425 0.1187 0.1813 -0.1851 0.2434 0.1954 -0.2623 -0.3006 0.2558 0.3648 0.1409 0.3389 0.1263 -0.1398 0.1997 0.2175 0.2196 0.1722 0.2175 -0.2925 -0.1311 -0.1462 0.1700 -0.2509 -0.1937 0.1651 -0.1387 -0.1921 -0.1123 -0.2984 -0.1117 -0.1959 -0.1835 -0.2045 -0.3092 0.2947 -0.1209 -0.1792 0.1382 0.1484 0.3189 0.2062 0.2218 -0.2121 0.1376 -0.1668 0.3589 -0.1252 0.1716 0.2202 0.2418 0.2779 -0.2914 -0.2801 -0.2250 -0.2164 0.1921 0.1862 -0.3724 0.1500 0.1770 0.2580 0.1867 0.1387 0.2585 0.3038 -0.1365 -0.1754 -0.2321 -0.2196 -0.2067 0.1792 -0.1932 -0.1732 0.2617 -0.1031 0.1382 -0.2466 0.1678 -0.2785 0.3168 -0.1263 0.2380 0.1570 0.1279 0.2375 -0.1797 0.2639 0.1511 -0.2202 0.1883 0.2439 -0.1608 -0.1900 -0.1846 -0.2159 0.2930 0.3351 0.3152 0.2099 -0.1862 0.1101 -0.2833 -0.1927 0.1614 -0.2245 -0.2752 0.1662 -0.2294 0.1608 -0.1846 0.1063 0.1970 0.2558 -0.2115 0.3573 -0.1209 0.2779 -0.2677 -0.2763 0.2326 -0.2650 0.1867 -0.2142 0.1786 0.1641 -0.2623 0.1624 0.1646 0.1085 -0.2288 0.1614 -0.2833 -0.2142 0.1943 0.1943 0.2072 0.1711 -0.2029 0.3594 0.2688 0.2434 -0.1813 -0.2250 0.4107 0.3405 -0.2925 -0.3702 0.1775 -0.2180 0.1954 -0.1668 0.1290 0.2213 -0.2256 0.1144 -0.2159 0.2925 0.1641 -0.3594 -0.2137 0.3098 -0.2067 0.1651 -0.1824 0.2256 -0.1608 -0.2412 -0.2083 -0.1587 0.1160 -0.1565 0.1554 -0.3314 -0.2126 -0.2898 0.1954 -0.2083 -0.2304 -0.2963 0.2218 -0.2504 -0.3421 0.2984 0.2164 -0.1981 -0.2531 -0.3292 -0.1813 -0.1462 0.3540 -0.2159 0.2806 -0.2078 0.2688 -0.2294 0.2089 0.1878 -0.1403 -0.1770 0.2024 -0.3999 0.2137 0.1894 0.1662 0.3794 0.2137 -0.1317 0.1576 0.2385 -0.2412 -0.2013 -0.1700 0.2250 0.2142 -0.2893 0.2256 0.1382 -0.1824 -0.3573 -0.2563 -0.2855 0.1905 0.2342 -0.1155 -0.1657 -0.1732 0.3114 -0.2175 -0.1241 -0.4123 0.1808 -0.3411 -0.2256 -0.2089 -0.2542 0.1981 -0.1446 -0.1662 -0.2876 0.1770 0.2418 -0.2477 0.2795 0.2488 -0.2666 -0.3610 0.2051 -0.3281 -0.2822 0.3168 0.2520 0.1446 -0.2731 0.1527 0.1608 0.2153 0.1813 -0.1290 0.3411 -0.1991 -0.2072 -0.2234 0.2855 0.1975 0.1900 -0.2639 0.1684 0.2472 -0.1344 0.1705 0.1808 0.2688 0.1705 0.1603 0.1500 0.2283 -0.1705 -0.3519 0.3977 -0.1489 -0.1274 -0.2968 0.3734 0.1587 0.2321 -0.1516 -0.2375 0.1311 -0.1646 -0.1797 0.2936 -0.1576 -0.2175 -0.4274 0.1894 -0.1576 -0.1991 0.1657 -0.2671 0.1587 -0.2008 0.1862 -0.1813 0.1614 0.2768 0.2337 0.1376 -0.3281 -0.2142 -0.2310 -0.1954 -0.1495 -0.2062 -0.1527 0.1015 -0.3368 -0.2153 0.1991 -0.1970 -0.2342 -0.1878 -0.3114 0.2121 -0.3114 -0.3465 0.0853 0.3227 -0.3260 0.1387 0.2617 0.1646 -0.2601 0.1333 -0.1376 0.1392 0.2283 -0.2817 -0.2083 -0.2142 -0.2715 -0.1570 -0.1430 0.2294 -0.1754 0.1592 0.2380 -0.2121 0.1376 -0.1700 -0.2035 0.1538 0.1128 0.2763 0.2520 -0.1695 0.2547 0.2725 -0.1603 -0.2234 -0.1722 0.1743 0.1392 0.3206 0.1829 0.1587 -0.1711 0.2450 0.2709 -0.2655 0.2526 -0.2671 0.0993 -0.2294 -0.1387 -0.2196 -0.3001 -0.2380 0.2164 -0.2175 -0.2984 0.3260 -0.3368 0.1495 0.1338 -0.2968 -0.1732 -0.1462 -0.4215 0.2364 0.3319 0.3475 -0.1015 0.3238 0.1662 -0.2844 0.1128 -0.2688 -0.2439 0.1495 -0.2072 -0.2704 -0.2288 -0.1295 0.1808 0.1446 0.2779 0.2580 0.1624 -0.2153 -0.3146 -0.1889 -0.2688 -0.2267 0.1538 -0.2207 -0.1592 0.1705 0.2855 -0.2876 0.1651 -0.2062 -0.1489 0.2105 -0.3168 0.1457 -0.2250 0.3627 0.2337 0.1754 -0.2348 -0.1592 0.2213 0.2358 -0.1678 -0.0896 -0.2634 -0.3098 -0.2358 0.3022 -0.3152 0.3227 -0.1738 -0.1457 -0.2304 0.4603 -0.2731 0.2062 0.1123 -0.2855 -0.2283 0.2321 0.2596 0.1905 -0.1797 -0.1495 0.2121 0.1425 -0.2062 0.3502 -0.1403 0.2196 -0.1846 0.2693 0.1495 -0.2725 -0.3556 -0.2488 0.2364 -0.2526 -0.2677 -0.2650 0.1722 -0.2164 -0.1101 -0.2196 0.2428 0.1382 0.1981 -0.1754 -0.2839 -0.3260 0.2968 0.1074 -0.1436 -0.1252 0.1921 -0.1284 -0.1425 -0.1657 -0.1398 -0.1333 0.1716 -0.2099 0.3923 -0.2267 0.2029 0.2785 -0.2385 -0.4436 0.2126 0.2234 0.1959 0.2601 0.2742 -0.1991 0.1743 0.1333 0.4085 -0.1786 0.2326 0.1387 0.1991 -0.1533 -0.1802 0.3297 0.2267 0.1840 0.2639 0.1846 -0.2024 0.1311 0.1975 0.2893 0.2639 -0.1516 -0.1743 -0.1754 -0.1570 -0.1743 -0.2434 0.2229 0.1549 0.1522 -0.1306 0.2952 0.3292 0.2283 -0.1263 0.1937 -0.2250 0.1916 -0.2191 0.1290 -0.3152 0.1587 -0.1749 -0.2067 -0.1317 0.2984 0.1916 -0.1738 0.1786" HIT_INDICES="1 2 3 9 20 28 37 43 50 52 56 62 75 89 90 99 113" ES_PROFILE="0.0496 0.1085 0.1673 0.1802 0.1473 0.1419 0.1274 0.1403 0.1441 0.1937 0.2250 0.2380 0.1867 0.1263 0.1851 0.1705 0.1101" RANK_AT_ES="62.0000" RANK_SCORE_AT_ES="0.5300"/>
  <DTG RANKED_LIST="SexDevelopmentGenesPRL_remapped.rnk" TEMPLATE="na_as_pre_ranked" GENESET="gene_sets.gmt#GOBP_CYTOSKELETON_ORGANIZATION" ES="0.2420" NES="1.1091" NP="0.3097" FDR="1.0000" FWER="1.0000" CHIP="ftp.broadinstitute.org://pub/gsea/annotations_versioned/Human_Gene_Symbol_with_Remapping_MSigDB.v7.5.1.chip" RND_ES="-0.1466 0.1761 -0.1443 0.1261 0.2398 0.1170 -0.2386 -0.3011 0.2364 -0.1545 -0.1170 -0.2034 -0.2295 -0.1375 -0.1761 0.1977 -0.3295 -0.3011 -0.2943 -0.2443 0.2330 0.2398 -0.2182 -0.1034 -0.1591 0.1568 -0.1466 -0.1761 0.2386 0.2273 0.1932 -0.1682 0.1602 0.1909 0.1955 -0.2182 -0.3864 0.2602 -0.1466 -0.2500 0.1386 -0.2795 -0.1591 -0.1500 0.2102 0.1852 -0.1705 -0.1557 0.2193 0.1557 -0.1489 0.1364 0.1511 -0.1125 -0.2148 -0.3114 -0.3125 0.3477 0.3318 0.1659 0.1239 0.1966 0.1500 0.2602 0.1477 -0.1273 -0.1943 -0.1330 -0.1409 0.1375 0.2273 -0.2273 0.1205 0.2545 -0.2420 0.1500 -0.2284 -0.2023 0.1364 0.1455 0.3557 -0.2545 -0.2534 -0.2773 -0.4000 -0.2841 0.3932 0.2273 0.1648 -0.2205 -0.2409 0.2375 0.2080 -0.1864 0.1807 -0.2420 -0.1670 -0.1739 0.1875 -0.1216 -0.3068 0.2114 0.1182 -0.2125 0.2102 -0.1614 0.2568 0.2205 -0.2750 -0.2034 0.1182 -0.1318 -0.2000 0.1580 0.2239 0.2500 0.1443 0.1159 -0.2670 -0.1341 0.2898 0.2307 0.1670 0.2318 -0.2455 0.2727 0.2114 -0.2455 0.2534 -0.2330 0.1670 -0.1739 0.1557 -0.2580 0.2761 0.2511 -0.2114 0.2352 -0.3352 0.3182 -0.1182 -0.2261 0.1761 -0.1591 0.2011 0.2068 0.4250 0.2773 -0.2034 0.2875 -0.4409 0.2409 -0.2386 -0.2932 -0.2034 -0.1920 -0.1125 -0.3000 0.1432 -0.2807 0.1523 -0.1648 0.2750 0.1420 0.2057 0.2659 0.2273 0.2784 0.1386 -0.2102 0.4102 -0.1602 -0.1307 0.3091 0.1852 0.1761 0.2818 -0.2318 0.2761 -0.1455 0.3784 0.1477 0.2102 0.2614 0.1580 -0.2330 -0.3636 -0.2716 -0.2943 -0.1977 0.1568 0.5057 -0.1875 0.2591 0.2000 -0.2727 -0.1477 -0.2341 -0.2102 -0.2432 0.2386 0.2330 0.1341 0.4750 -0.2341 -0.1568 0.3500 0.1932 0.3898 -0.1920 -0.1761 0.3114 -0.2807 0.1739 -0.1909 -0.2966 0.1682 0.1864 0.1557 0.1818 0.2398 0.2148 -0.1864 -0.2057 -0.2920 0.2807 -0.2920 -0.1682 0.1670 -0.3284 -0.1091 0.3182 -0.1500 -0.2489 -0.2807 0.1602 -0.1943 0.2636 0.2159 0.1557 0.2227 -0.1568 -0.1920 0.1773 0.1545 0.1591 0.1591 0.2773 0.1932 -0.2273 -0.1682 0.1784 -0.2489 0.2114 -0.1591 -0.2068 -0.1545 -0.1818 -0.1909 0.1216 -0.1125 0.2648 0.1455 -0.2341 -0.2818 0.3091 0.2000 -0.1534 0.1943 0.3375 0.1761 0.2125 -0.1080 0.1955 0.1864 0.3102 0.2330 -0.2216 -0.1761 -0.2330 0.1841 -0.3011 -0.1636 -0.4068 -0.2182 0.1739 -0.1920 -0.1727 -0.3227 -0.2432 -0.1750 -0.1398 -0.1432 -0.1080 0.1386 -0.1455 0.1830 -0.3102 0.1261 0.2318 -0.1830 0.1602 0.2841 0.1818 0.2386 -0.2705 0.1386 -0.2534 0.2330 0.1670 0.2182 0.2761 0.1216 -0.2330 0.1852 0.1102 0.2477 -0.1636 0.2216 0.1307 -0.2761 -0.2750 -0.2159 0.3057 0.2784 -0.3045 -0.1943 0.3693 -0.1761 0.1852 0.1739 0.1750 -0.2398 -0.3273 -0.2273 -0.2443 0.1750 0.3670 0.1511 -0.3409 0.1716 -0.1500 -0.2977 -0.2670 -0.3068 0.1534 0.2523 -0.2148 0.1193 0.1670 0.2330 -0.1636 -0.2205 -0.2466 -0.1580 0.2580 0.1375 0.2886 0.2534 0.1284 0.1114 -0.2648 0.3852 -0.1318 0.1648 0.2500 -0.1659 0.3250 -0.3136 0.1420 0.3216 -0.3307 -0.2989 0.2534 0.2364 -0.2227 0.1307 -0.1580 -0.2148 0.2136 -0.1670 0.4591 0.1682 0.1989 -0.2648 -0.1830 0.2102 0.1648 -0.3057 -0.2943 -0.1466 -0.2455 0.3818 -0.3284 -0.1750 -0.2250 0.2761 -0.1773 -0.1955 -0.3580 -0.2375 -0.3852 0.3682 0.1625 -0.1602 0.1841 -0.2523 -0.2989 -0.1659 0.2455 -0.1648 -0.3364 -0.0875 0.2261 0.3148 0.1568 0.1364 0.1682 0.1909 0.1750 0.2136 -0.1818 0.1693 -0.2523 -0.2080 0.2148 -0.2023 0.2182 0.1330 0.3114 0.2375 -0.1307 0.1727 0.2170 0.2295 0.0841 0.2057 -0.2682 0.1386 0.2932 0.2545 -0.1716 0.2136 -0.1682 0.2580 -0.1932 -0.1557 -0.2455 0.1966 0.1955 -0.1875 -0.2170 -0.1932 0.2557 0.2068 -0.1398 0.2307 -0.2295 -0.2011 -0.2818 -0.2125 -0.1148 -0.1739 -0.3386 0.1966 0.2216 -0.2273 -0.2750 -0.2023 -0.3000 0.1932 -0.1330 -0.2557 -0.4057 -0.1727 0.2932 -0.2182 0.1795 0.3841 0.1284 -0.3205 0.1977 -0.2034 0.2511 -0.2295 0.2250 0.3011 0.2636 -0.3830 -0.3159 -0.2625 -0.1205 0.2477 0.1295 -0.2011 -0.2375 -0.1727 -0.1352 -0.2511 -0.2625 0.2102 -0.1648 0.2659 -0.2080 -0.1739 -0.2398 -0.1489 0.3239 0.1739 0.2102 -0.1750 -0.1420 0.1932 -0.2136 0.3716 0.1830 0.1886 -0.2273 0.2045 -0.1909 0.1761 0.1273 -0.2739 0.3364 -0.2625 0.2716 0.1273 0.2636 -0.1875 0.1727 0.2864 0.1750 -0.2761 0.2068 -0.2375 -0.2511 0.1398 0.2000 -0.1420 -0.1648 -0.1466 -0.2693 0.2250 -0.1727 -0.2023 0.4489 0.2182 0.2170 -0.3023 0.1727 0.4375 0.1330 -0.3386 0.2443 0.1864 -0.2034 -0.1784 -0.2000 0.1830 -0.3091 0.1580 0.2375 0.1534 0.1375 0.3080 -0.1682 0.1557 0.1511 0.3557 0.2875 0.2011 -0.2920 0.2114 0.2205 -0.1807 -0.3568 -0.3330 -0.2955 0.1148 -0.3273 -0.2295 -0.2080 -0.1693 0.1659 -0.3205 -0.1898 -0.3148 0.2227 0.2284 -0.1205 0.2614 -0.3773 0.1420 -0.2693 0.1250 0.1455 -0.2273 0.2011 -0.1341 0.2000 -0.1545 -0.2011 0.1443 -0.3284 -0.0977 0.1375 -0.1534 0.1443 -0.1852 -0.2773 0.2511 0.1693 -0.2602 -0.2205 -0.4239 0.1557 -0.2534 -0.1932 -0.1659 0.2364 -0.1795 0.1875 -0.2409 0.1852 -0.1216 -0.1591 0.1693 0.1409 0.2364 -0.3739 0.1727 -0.2148 -0.1773 -0.2227 -0.1568 -0.3534 0.1727 -0.1909 -0.1364 0.1511 0.1580 0.1670 0.1500 -0.1852 -0.3080 0.1455 0.1477 0.2034 0.2034 0.1580 -0.2830 0.2250 0.3239 0.1545 0.1636 0.3159 0.3045 -0.2477 0.3341 -0.2636 0.1170 0.2886 -0.1875 -0.1602 0.2784 0.1841 -0.2818 0.1955 -0.1864 0.1455 -0.2307 0.1432 -0.2102 0.1409 0.2420 -0.2375 0.2489 0.5034 0.1852 -0.4216 0.2477 -0.1761 0.1773 0.0977 -0.1943 -0.1648 0.2250 -0.1341 -0.1330 0.2568 0.2784 0.2375 -0.1659 0.2477 0.2739 -0.1375 0.1455 -0.1659 0.0886 -0.2386 -0.1273 0.1875 -0.2602 -0.1852 -0.1739 0.2239 -0.1591 -0.1830 0.1659 0.2011 -0.2602 -0.2466 0.1670 0.2455 -0.1455 0.3409 0.1477 -0.1761 0.2670 -0.3625 0.3170 -0.1841 0.1682 -0.1250 0.1205 -0.1591 -0.2511 0.2375 -0.1261 0.1455 0.2602 -0.1693 -0.1909 0.1114 -0.1295 -0.1557 -0.3011 -0.4795 0.2205 0.2330 0.2534 -0.1739 0.1261 -0.1761 -0.2489 -0.2341 0.2193 0.1375 0.1818 -0.3045 0.2580 0.2102 -0.2273 0.1750 0.1682 0.2864 -0.3011 -0.1693 0.1580 0.2045 -0.2034 0.3023 -0.1909 0.2636 -0.2898 -0.2420 0.1330 0.2341 0.1807 0.2011 -0.3102 -0.1727 -0.2284 0.1557 0.1977 -0.2398 -0.1557 -0.1818 0.1841 -0.3273 -0.2818 0.2489 -0.3216 -0.2273 0.1716 -0.1420 0.2364 0.1659 -0.2080 -0.2614 -0.5284 -0.2080 -0.2568 -0.2625 -0.1182 -0.1682 -0.3784 -0.2602 -0.2307 -0.2034 0.2125 -0.2830 -0.1636 0.3443 0.2068 0.1375 0.3386 0.3852 0.1216 -0.3273 -0.2898 0.1920 -0.1830 0.1636 -0.1898 -0.3080 0.1591 -0.1659 0.4114 0.2739 0.1216 -0.2284 0.2227 -0.2955 -0.1011 -0.1932 -0.1670 -0.2920 0.2648 0.2682 0.2727 -0.2227 -0.1989 0.2011 -0.1534 0.2023 -0.2182 -0.2739 0.1955 0.2477 -0.1307 0.1284 -0.1739 0.3773 0.2000 -0.2818 0.1455 0.2011 -0.1409 -0.1830 -0.2193 0.1500 -0.1875 -0.2739 0.2034 0.2216 0.2045 -0.2091 -0.2477 -0.2023 -0.1818 -0.2580 -0.1750 -0.2068 0.1489 -0.1864 -0.1977 0.3580 0.2500 -0.2023 -0.1682 -0.2557 0.2364 -0.1932 -0.3659 0.1545 0.3091 -0.1864 -0.2920 -0.1841 -0.1636 -0.2466 -0.2432 0.2364 0.2898 0.1864 0.2739 0.3159 -0.1920 -0.1636 0.2568 -0.1773 -0.1648 -0.1727 0.4409 0.3909 0.1602 0.2466 0.1943 0.3057 -0.1375 0.1818 0.2648 0.2045 -0.1216 0.2386 -0.1886 0.2545 0.1420 0.1932 0.2068 -0.1818 0.3045 0.2727 -0.1909 -0.4227 0.3000 -0.2068 0.2807 0.1648 -0.1375 -0.3080 0.3216 0.1818 -0.2398 -0.2341 -0.2023 -0.1648 -0.2182 -0.2352 -0.1580 0.1886 -0.2091 0.2227 0.1602 -0.2148 0.1466 -0.2102 0.3432 -0.1909 -0.1693 -0.2261 0.3080 -0.3364 -0.2284 0.1636 -0.1500 -0.1386 -0.1648 -0.3125 -0.1693 -0.1375 0.2295 -0.3375 -0.2034 0.2057 -0.1932 -0.1750 0.3307 -0.2898 -0.3159 0.2761 0.2602 -0.2477 -0.2739 0.2102 -0.2977 -0.2500 0.2000 -0.1682 -0.2091 0.1648 -0.3011 0.2739 -0.2307 -0.3364 -0.2670 -0.1875 0.2705 0.2523 0.1818 0.2568 -0.1114 -0.2523 -0.1955 0.1955 0.1852 -0.1909 0.2034 0.1830 0.2034 -0.2273 0.2420 -0.2170 0.4102 0.3216 -0.1295 -0.3261 0.2477 0.1091" HIT_INDICES="1 3 11 17 26 27 34 44 48 52 59 82 92 96 100 109" ES_PROFILE="0.0534 0.1068 0.1057 0.1227 0.1125 0.1750 0.1830 0.1636 0.1989 0.2341 0.2420 0.1045 0.0852 0.1205 0.1557 0.1455" RANK_AT_ES="59.0000" RANK_SCORE_AT_ES="0.8900"/>
  <DTG RANKED_LIST="SexDevelopmentGenesPRL_remapped.rnk" TEMPLATE="na_as_pre_ranked" GENESET="gene_sets.gmt#GOBP_ORGANIC_HYDROXY_COMPOUND_METABOLIC_PROCESS" ES="0.2468" NES="1.1129" NP="0.3275" FDR="1.0000" FWER="1.0000" CHIP="ftp.broadinstitute.org://pub/gsea/annotations_versioned/Human_Gene_Symbol_with_Remapping_MSigDB.v7.5.1.chip" RND_ES="-0.3207 -0.2108 -0.1982 -0.3207 0.2342 -0.2036 -0.2018 0.2180 -0.3568 0.2414 0.3081 -0.1315 -0.2775 0.1784 -0.2072 -0.2360 0.2468 -0.3027 0.2234 -0.3676 0.1874 0.1982 0.2577 -0.2162 -0.1694 -0.2054 0.1459 -0.2468 0.2865 -0.1802 -0.3423 -0.2396 0.1928 -0.5153 -0.1568 0.1063 -0.1838 0.1730 -0.1532 -0.2523 -0.1982 -0.1261 -0.2667 -0.1730 0.1946 0.2054 -0.1838 0.2991 0.2991 0.2541 -0.1640 0.2288 -0.3874 0.2559 0.3279 0.2739 0.2757 -0.1856 0.2631 0.1604 0.1676 -0.1802 -0.1802 -0.0937 -0.2919 -0.1982 -0.3658 -0.3153 0.1081 0.1279 0.2000 0.3387 -0.2036 -0.1730 -0.1387 -0.2468 0.2180 0.1568 -0.2126 -0.3459 -0.3802 -0.2126 0.1856 -0.1532 -0.2036 -0.2793 0.3459 -0.1279 -0.1802 0.2757 0.1441 0.3009 -0.2577 -0.3243 0.2288 0.1153 0.1550 0.2559 0.3423 -0.1441 0.2432 -0.1243 -0.1261 0.1550 0.1802 -0.3982 -0.1766 0.2216 -0.2450 0.1099 -0.2468 0.2018 0.1820 -0.2216 -0.1982 0.1622 -0.2072 -0.1694 -0.2306 -0.2036 -0.2396 0.2486 -0.3712 0.3099 0.2072 0.1730 -0.1910 0.1333 -0.1892 0.1550 -0.1622 -0.2018 0.1892 -0.1910 0.4450 -0.1604 0.4649 -0.1387 0.1532 -0.2072 -0.1207 -0.2216 -0.1982 -0.2054 0.2811 -0.1459 0.2036 -0.2162 0.1784 -0.2090 0.1874 0.1423 0.2955 0.2090 0.1441 -0.2703 -0.2018 -0.1910 0.1856 0.2072 0.2378 -0.1117 0.1261 -0.2342 -0.1550 -0.1856 0.2144 -0.1730 0.2739 -0.1387 -0.2919 0.2126 0.2559 0.2523 -0.2937 0.2126 0.1622 -0.2306 -0.1910 -0.2991 -0.2541 0.1784 0.2811 0.2018 0.1946 -0.1568 -0.1459 0.2198 0.1802 0.1532 0.1982 -0.3045 0.4342 -0.1694 -0.3027 -0.2054 -0.3964 0.1297 0.1333 -0.2937 0.3441 -0.1802 0.2270 -0.1766 -0.2000 -0.1622 -0.3081 -0.1604 0.3279 0.2216 0.1712 -0.2000 -0.1243 0.2108 0.3604 -0.3459 -0.1333 -0.2270 0.2811 0.1856 0.1658 -0.2486 0.3081 0.1820 0.1766 0.2847 0.1748 0.2252 0.2108 0.1351 0.2793 0.1261 -0.1964 0.1748 0.1441 -0.3135 -0.3225 -0.1712 -0.1964 0.1712 0.2919 0.3586 -0.1784 0.1315 -0.2270 0.3459 0.1856 -0.2523 0.2198 -0.1676 0.2036 0.1856 -0.1387 0.3009 0.2414 -0.1766 0.3495 0.2883 0.2252 0.2018 -0.2342 -0.1586 0.2000 0.3586 -0.1153 -0.3333 -0.2342 -0.3423 -0.2054 -0.2649 -0.3261 -0.1730 0.2937 0.2234 -0.2216 -0.1946 -0.3045 0.2811 -0.1622 0.2306 -0.1477 -0.2270 -0.1369 0.1802 0.1045 -0.2721 -0.2054 0.1982 0.2649 -0.1477 0.2523 -0.1153 0.2577 -0.1477 0.2198 0.3171 -0.2486 -0.1910 -0.2306 0.3369 -0.1189 -0.2126 -0.1946 -0.3730 -0.2919 0.3532 -0.2324 0.2234 0.2541 -0.3658 -0.3027 -0.2865 -0.1225 0.1568 0.1622 -0.2396 -0.4396 0.1856 0.3369 -0.1387 -0.1676 -0.1550 0.1640 0.1153 0.2324 -0.1243 -0.2595 -0.2126 0.3315 0.2523 0.2360 0.2739 -0.2523 0.2414 -0.1586 0.3045 -0.1712 -0.2342 -0.2036 -0.1892 -0.1405 0.2090 0.1387 0.1784 0.1261 -0.2937 0.3550 0.1568 -0.1495 -0.1423 -0.1712 0.1063 0.2108 -0.2342 0.2414 -0.1640 0.2072 -0.2523 -0.2378 0.1441 0.2162 -0.1820 -0.1171 0.2523 -0.2919 -0.1189 0.1297 0.2595 -0.2144 -0.2486 0.2108 0.1441 0.2559 0.2054 -0.2126 0.1982 0.1477 -0.2901 -0.2739 0.1441 0.1568 0.1712 -0.1748 -0.3640 0.3171 0.2468 -0.1568 -0.1568 0.1459 0.3207 -0.2342 -0.1622 0.2973 -0.2649 0.2036 0.2234 0.1748 0.2396 -0.2018 0.2036 0.2757 0.1676 0.1892 -0.2216 0.1694 0.2595 -0.2829 -0.1748 0.2306 -0.2396 -0.1153 0.2216 0.3063 -0.3117 0.2757 -0.4144 0.2955 -0.2757 0.1856 0.1387 -0.1892 0.1892 0.1568 0.1964 -0.1766 -0.3748 -0.2541 0.1640 -0.2090 -0.2216 -0.3063 -0.2450 -0.1820 0.1423 0.1369 -0.3135 -0.2955 -0.1477 0.1730 0.2685 -0.1225 0.1820 -0.1099 -0.3387 -0.2739 -0.1640 -0.2667 0.1712 0.2288 0.1315 -0.3315 -0.2396 0.2432 -0.2126 0.1730 0.2865 -0.2468 -0.2252 0.3189 0.1243 0.1459 -0.1838 0.1820 0.1928 -0.3532 0.2288 -0.3045 0.4937 0.2613 -0.1171 0.2450 0.1676 -0.3207 0.3027 0.2505 0.1766 0.4072 0.2432 -0.1622 0.2703 -0.2468 -0.2090 -0.1586 0.2072 -0.1892 0.2811 -0.2450 -0.3910 0.2378 -0.1892 -0.1874 0.1261 -0.2378 0.1964 0.2955 -0.2919 0.1477 0.1640 0.1405 0.3081 0.1604 -0.2919 0.1459 -0.2631 -0.3081 -0.4811 0.3964 0.1856 0.2270 -0.1712 -0.1225 0.1802 0.2126 0.2505 -0.2360 0.1477 0.2505 0.3099 0.2955 0.1333 -0.1892 -0.2901 0.1856 -0.1405 0.2198 0.2054 0.3189 0.1892 -0.1676 0.1387 -0.2378 -0.3676 -0.2595 -0.1784 0.1495 -0.1207 0.2324 -0.1802 -0.3838 -0.2523 -0.1838 -0.1604 -0.1694 0.2577 0.1189 -0.1910 -0.3117 0.2072 0.1477 -0.2937 0.2324 0.1514 -0.2973 0.2000 -0.2180 0.2631 0.1243 0.2216 -0.1730 0.1586 -0.1748 0.1658 -0.1802 0.1856 0.1550 -0.2288 0.1171 0.4162 0.2036 -0.1946 -0.3532 0.1333 0.2721 -0.2342 -0.1910 0.1405 -0.1405 -0.1856 0.3802 0.1802 -0.1838 0.2252 -0.1477 0.1315 -0.2703 0.1369 0.1279 0.2252 0.2306 0.1730 0.3153 -0.1477 0.1730 -0.2108 0.1279 -0.2486 0.1946 0.2577 -0.1766 0.2468 0.1838 -0.2829 -0.1640 -0.2396 0.1928 -0.2072 0.1820 -0.2955 -0.1676 -0.2342 0.3856 0.2631 -0.1153 0.1820 -0.1441 -0.2180 -0.2252 0.2252 0.2955 -0.3279 0.2811 0.1297 -0.3189 -0.2559 0.1315 -0.2126 0.1261 0.2685 0.2505 0.1369 0.1892 0.2306 0.3351 -0.3333 0.1586 0.3423 -0.2703 0.1802 0.2072 0.2919 -0.3423 0.2306 0.2450 -0.1946 -0.1532 0.1748 -0.2757 -0.1748 -0.1441 -0.2072 0.2036 0.2847 0.3550 -0.1423 0.2523 -0.2054 -0.2126 -0.1189 0.1586 -0.3405 0.1189 0.3099 0.1009 -0.2559 -0.1748 -0.1514 -0.2216 -0.1910 0.1514 0.3171 -0.1604 -0.2739 0.2829 -0.2360 0.1225 -0.1892 -0.2631 0.1820 -0.1351 0.2901 0.1802 -0.2162 -0.1550 -0.2216 -0.4162 -0.2486 -0.2991 -0.1856 0.2721 -0.3135 -0.1586 -0.2306 -0.2036 -0.1892 0.2505 0.2937 -0.1766 -0.1802 0.1261 -0.2505 0.1495 -0.1856 -0.2541 0.2216 0.1532 -0.2414 0.1820 -0.2072 0.1946 -0.3694 0.1586 0.2937 -0.1748 -0.3099 -0.1892 -0.2036 -0.1712 0.2216 0.1982 0.3063 -0.1676 -0.2613 -0.1964 -0.1550 0.3730 -0.2829 0.1946 0.3351 0.2541 0.3207 0.1748 0.2432 0.3189 0.1964 0.2198 0.3333 0.1640 -0.2468 0.2306 0.2649 0.1838 0.1874 0.2144 -0.2018 0.2198 -0.2811 -0.2883 0.1532 -0.1676 -0.2991 -0.3766 -0.3315 0.2937 -0.1802 0.1441 0.1730 0.1856 -0.1910 -0.1874 0.2270 -0.1586 0.2396 0.1297 0.2559 0.3694 -0.3009 0.2486 -0.2450 0.1279 -0.1387 0.3027 0.2234 0.1946 -0.2739 -0.3207 0.2072 0.1802 0.1730 0.2036 -0.3874 0.3333 0.2883 -0.2973 -0.1279 -0.1333 -0.1892 0.3189 -0.1604 0.2757 0.2541 -0.2559 0.2198 0.2126 0.1315 0.2775 -0.2991 -0.3171 0.2577 0.3279 0.2360 0.1730 -0.3351 0.1640 -0.1820 0.3009 -0.2613 -0.1423 -0.3045 -0.2234 -0.2739 0.2450 0.2360 -0.2378 -0.1982 -0.2523 -0.2414 0.1982 -0.1459 0.1423 0.2036 0.1730 -0.2216 0.1946 0.3892 -0.2234 -0.1279 -0.1604 0.1135 0.1730 -0.2252 -0.1640 -0.2667 0.2541 0.1297 -0.2216 0.2378 0.2739 -0.2342 -0.2613 -0.3982 -0.2072 -0.4378 -0.2216 0.2108 -0.2198 0.1658 0.1928 -0.2468 -0.1658 -0.1910 -0.1784 -0.2180 -0.1640 0.1928 -0.3063 -0.3153 -0.1694 0.1423 0.1982 0.2018 0.1892 0.2829 -0.2126 0.2036 -0.1279 0.1676 0.2523 0.4450 -0.2108 -0.1856 -0.2955 0.2198 -0.2180 0.1928 -0.3153 0.2036 0.2649 0.2270 0.1802 0.1820 0.2505 -0.3189 0.1874 -0.2973 -0.1369 -0.2144 -0.3982 -0.2649 -0.3153 -0.1856 0.3171 0.2577 0.1982 -0.3766 0.2685 0.2108 -0.2198 -0.2180 0.4288 -0.1514 0.2775 -0.1892 -0.1856 -0.2595 -0.1081 -0.2613 -0.1640 -0.1405 -0.3027 0.1369 0.1568 0.2378 0.1171 0.2829 -0.2721 0.2847 -0.2739 -0.3261 -0.2523 0.1784 -0.1784 0.2144 0.2270 0.2577 0.2306 0.2036 -0.1279 0.2000 0.1369 -0.2054 0.2036 0.2216 -0.1784 0.2559 0.1802 0.2577 0.1730 0.2631 0.2685 0.1730 0.1423 0.2144 0.1766 0.3207 0.3009 0.1658 0.1910 -0.1586 0.4252 -0.2378 -0.1586 0.3261 0.1622 0.1820 -0.2793 0.2036 0.1712 -0.1820 -0.2018 -0.3658 0.1099 0.1351 0.1279 -0.2613 0.2090 -0.1477 0.3658 0.2126 -0.1441 -0.2811 -0.1640 0.2811 0.1459 0.1676 -0.1441 0.2252 0.4018 -0.1748 -0.2144 -0.2252 -0.2126 0.1441 0.2703 -0.2486 0.2288 -0.1658 0.3514 0.2649 0.2108 -0.2090 -0.2811 0.1604 -0.2847 -0.1712 0.2577 0.2901 -0.3441 0.2306 -0.2541 -0.1784" HIT_INDICES="4 5 6 18 21 22 56 57 81 82 93 108 111 115 125" ES_PROFILE="0.0306 0.0973 0.1640 0.1315 0.1802 0.2468 0.0162 0.0829 -0.0577 0.0090 -0.0144 -0.0739 -0.0252 0.0144 0.0000" RANK_AT_ES="22.0000" RANK_SCORE_AT_ES="10.7000"/>
  <DTG RANKED_LIST="SexDevelopmentGenesPRL_remapped.rnk" TEMPLATE="na_as_pre_ranked" GENESET="gene_sets.gmt#GOMF_SIGNALING_RECEPTOR_BINDING" ES="0.2439" NES="1.1139" NP="0.2996" FDR="1.0000" FWER="1.0000" CHIP="ftp.broadinstitute.org://pub/gsea/annotations_versioned/Human_Gene_Symbol_with_Remapping_MSigDB.v7.5.1.chip" RND_ES="0.2488 0.1241 -0.4749 0.1560 0.2547 0.2375 0.3351 -0.1651 -0.2164 -0.2126 0.3427 -0.1889 -0.2412 0.2013 -0.2898 0.4490 -0.1398 -0.1549 0.2806 -0.3022 -0.1900 -0.2099 0.1527 0.1678 -0.3648 -0.2693 0.2299 0.2439 -0.2763 0.1484 0.1943 0.1851 -0.3405 -0.2385 -0.3038 -0.3886 -0.1382 -0.1716 0.2385 -0.1614 -0.2137 -0.1883 0.1457 -0.1835 -0.1436 -0.1673 0.1878 -0.3411 -0.1732 -0.2876 -0.2704 -0.2391 -0.1565 0.2121 -0.1808 -0.1662 0.1603 0.1651 0.2137 0.2876 0.2634 -0.2547 -0.1770 0.1732 0.1759 -0.2153 0.2671 0.1263 -0.1241 0.3060 -0.1695 0.1878 0.1943 -0.2089 0.1921 0.1921 -0.1533 0.3351 -0.2455 -0.1549 -0.2990 -0.2159 0.1624 -0.1668 -0.1236 0.1182 0.2402 0.1943 -0.2763 0.1317 0.1889 -0.2655 0.1538 -0.1257 -0.1775 -0.1889 -0.2558 -0.1894 0.2947 0.1792 -0.3001 0.1705 -0.3092 -0.3351 0.2234 -0.1489 -0.1619 0.1711 0.1889 0.2348 -0.2509 0.2817 -0.2725 0.2250 0.2785 0.1905 -0.1921 -0.1430 -0.2375 0.1840 0.2747 0.2267 0.2936 -0.1695 -0.2380 -0.2294 0.2337 0.1462 0.2202 -0.2250 -0.2045 0.1425 0.1668 -0.1738 -0.1749 -0.2585 0.1538 0.2795 0.1916 -0.1538 -0.1867 0.2531 -0.2455 -0.2876 0.1214 0.1387 0.2099 -0.3081 0.3314 0.1462 -0.2396 0.2304 0.1775 -0.2984 -0.2348 0.2585 0.1775 -0.1295 0.3055 -0.2159 0.0971 -0.1975 -0.1684 0.2439 -0.1619 0.1425 -0.2213 -0.1096 0.2817 0.1695 0.2272 0.2455 0.3001 -0.2402 -0.1997 -0.3243 0.1937 -0.1716 0.1684 -0.2337 -0.1328 -0.3319 0.1317 -0.3206 0.2909 -0.2153 -0.3130 -0.2871 -0.1813 -0.1759 0.1711 0.2299 -0.1522 0.2337 -0.1500 0.1662 -0.1959 0.1403 -0.2008 0.1916 0.1333 0.2045 0.1560 0.2272 -0.2472 0.2234 0.1711 -0.2159 -0.1673 0.1446 -0.1576 -0.2013 -0.3335 -0.2180 0.2358 -0.2671 -0.3168 0.2763 0.2202 0.2385 0.2822 -0.1484 -0.1878 -0.1959 -0.2785 0.1495 0.1436 0.1943 0.1533 0.1927 0.2045 -0.1932 0.2272 -0.1436 0.2472 -0.2779 -0.1824 -0.3497 0.2310 0.3184 0.1775 0.2072 -0.1862 -0.2164 0.1090 -0.2267 0.3260 -0.1937 0.1829 0.1527 0.1754 -0.1614 0.2045 0.1829 0.1894 0.2747 0.2180 -0.3724 -0.1473 -0.2930 -0.1333 -0.2175 0.3017 -0.3173 0.3189 0.1511 0.1932 -0.2029 -0.1500 -0.2822 -0.1889 -0.1981 0.3130 0.2137 0.2256 -0.1813 -0.1684 0.2018 0.1209 -0.1403 0.2283 -0.2229 -0.2785 -0.1554 -0.1916 -0.2488 0.0826 -0.2342 0.4474 0.1797 0.3173 0.1473 0.1603 -0.1813 0.2731 -0.1317 -0.1063 -0.2963 -0.2596 -0.2218 -0.3108 -0.1808 -0.2418 0.2547 0.1355 -0.2035 0.3794 0.1581 0.1684 -0.2191 -0.2563 0.2617 0.3022 0.1624 -0.1479 0.1425 0.2655 0.2121 -0.1214 -0.2159 -0.1592 -0.2294 0.1954 0.2175 0.1624 0.3734 0.1829 0.2013 -0.2099 -0.2067 0.1419 -0.1894 -0.1829 -0.2191 -0.3443 -0.3098 -0.2639 -0.1290 -0.2839 0.1662 0.3448 -0.1565 -0.1538 -0.2062 0.1560 0.1722 0.1716 0.1522 0.1657 0.1538 0.2725 0.2418 0.1436 0.2337 -0.1802 -0.1716 -0.1198 0.3055 -0.2218 -0.3238 0.2202 0.3697 0.2542 0.3152 0.3551 0.2110 0.1937 0.2018 -0.3146 0.1759 -0.2213 -0.3130 -0.3513 -0.1301 0.3038 0.4528 -0.2396 0.1835 0.1052 0.1473 0.1462 -0.2326 -0.3956 0.1975 0.2747 0.1570 0.2795 -0.2428 -0.1301 0.1738 0.4107 -0.1991 -0.1743 -0.2871 0.1527 -0.1883 -0.1700 -0.1970 -0.1171 -0.1036 0.3281 0.1813 -0.1651 0.2229 -0.1371 0.3114 0.1808 -0.2844 -0.2709 0.1398 0.1846 -0.2385 -0.1462 -0.2256 -0.1775 -0.2304 0.3076 0.1236 0.2250 0.1371 -0.1770 0.1538 0.3060 -0.1927 -0.1295 -0.2137 -0.1516 -0.1959 0.3060 0.1959 0.2617 0.1376 0.2477 -0.2137 0.1722 -0.2348 0.3594 0.1457 0.1624 0.1732 -0.2008 0.1630 0.1678 0.2137 -0.2428 -0.4674 0.1754 0.4603 -0.2013 0.1668 -0.0939 -0.1921 -0.3519 0.2256 0.1937 0.2137 0.3055 0.1473 0.1705 -0.3297 -0.2013 0.2067 0.1349 0.2839 -0.3227 0.1997 0.2358 0.2898 0.2569 -0.1549 0.2164 0.1419 0.2267 0.1522 0.1684 0.1862 0.1770 0.1646 -0.2159 -0.3497 -0.2196 -0.2930 -0.1560 0.2375 0.1441 0.2952 -0.2110 0.1641 -0.1662 -0.2029 -0.1921 0.2542 0.2990 -0.1905 0.2428 0.2768 0.3060 0.1759 -0.1570 -0.1630 -0.2585 0.3459 0.2067 -0.1662 -0.2267 -0.2310 0.2715 0.2029 -0.1144 -0.1786 0.1759 -0.2342 0.2164 0.1441 0.1468 -0.3740 0.1333 -0.2202 -0.2126 -0.2439 -0.2321 0.2963 0.1236 -0.1775 0.2968 0.1954 0.3357 -0.1419 0.1889 -0.3022 -0.1851 -0.2137 0.1344 -0.2142 -0.3605 0.2272 -0.1409 -0.2153 0.2089 0.3788 -0.1749 0.1792 0.1473 -0.1775 0.1063 -0.1085 -0.1592 -0.1722 -0.2380 0.3351 -0.1668 0.2348 -0.2126 0.3260 -0.2542 0.1403 -0.3627 0.3168 -0.1436 -0.2099 0.2909 -0.1921 0.2639 0.3956 0.2725 0.2364 -0.2175 -0.2051 0.2418 0.3044 0.2677 0.1932 0.1943 -0.2234 0.3368 -0.1829 -0.2655 0.2256 0.2250 -0.2601 -0.2741 -0.1511 0.2396 0.1829 0.2801 -0.1759 -0.1274 -0.1425 -0.2520 0.2267 0.1867 0.1711 0.2860 0.2412 0.1641 0.2153 0.1716 -0.1835 -0.1479 -0.2925 0.1630 -0.1678 0.2585 -0.2526 -0.1862 0.2580 0.3189 -0.2725 0.1975 0.1840 -0.2563 0.1430 0.1241 -0.3740 0.1225 -0.1409 0.1457 0.3357 -0.3130 0.2801 -0.2947 0.1662 -0.1954 0.2191 -0.1738 0.1997 -0.3022 0.2018 0.2563 0.1144 0.2493 0.2752 0.1954 -0.1937 -0.1867 -0.2024 -0.1587 -0.2062 -0.1576 0.1954 0.1883 -0.2801 0.1889 0.1565 -0.2472 0.3832 -0.1549 0.3335 0.1954 -0.1516 0.2526 0.2375 -0.1743 -0.1722 0.3189 0.2925 -0.1338 0.2439 0.3038 -0.1587 -0.1576 0.2439 0.1133 0.1290 -0.1651 0.2990 0.2898 0.2585 0.4193 0.2558 0.2488 0.2801 0.2234 -0.2310 -0.1462 -0.2153 0.2283 -0.2358 -0.2531 0.2018 0.2121 -0.1991 -0.2342 0.1630 0.3022 -0.2671 -0.2072 -0.1241 0.1365 -0.2196 0.2677 0.1085 0.1284 -0.2585 -0.2860 -0.2725 -0.1840 -0.1678 0.2089 -0.1349 -0.1954 0.1722 0.3373 -0.2024 -0.3114 0.2213 0.2213 0.2072 0.1063 -0.1409 0.2207 0.2110 0.1311 0.3664 -0.2574 0.0944 -0.1835 -0.2137 0.2310 -0.2412 -0.2612 -0.2180 -0.3427 -0.1624 -0.2585 0.1392 0.1581 -0.2439 0.1311 -0.1419 0.1905 -0.1392 0.1614 0.2542 0.2385 0.1722 0.2509 -0.2466 0.1603 0.1711 0.2428 0.2310 -0.1813 -0.2601 -0.2229 0.4182 0.1527 0.1538 -0.2428 -0.3022 0.2822 -0.2412 0.2229 -0.1365 0.1608 -0.2709 0.1921 -0.2159 0.2968 0.2105 0.1900 0.1392 0.1495 0.1516 -0.2110 0.3740 -0.2455 0.1419 -0.2450 -0.1484 0.3281 -0.2196 -0.1991 0.3594 0.3373 -0.1668 0.1975 0.1446 0.3540 -0.1878 0.2256 0.2768 -0.1797 0.3130 0.3368 0.2024 -0.2930 0.1808 0.2677 0.1182 -0.2806 -0.1500 -0.4733 -0.2898 0.1927 0.2752 0.1436 -0.2936 -0.2137 -0.2099 0.2968 0.2196 0.1738 0.2121 0.1846 0.2029 0.1646 -0.2563 -0.1770 0.2898 0.1570 0.1878 0.2099 -0.1117 0.1554 -0.1538 -0.1786 -0.2768 -0.1981 -0.1662 0.4382 0.2202 0.2709 -0.1570 0.2045 0.2202 -0.1651 0.2661 -0.2688 0.2072 -0.2358 0.3006 0.2418 0.1829 0.2968 -0.2704 0.1603 0.1722 0.2164 -0.1592 0.1695 -0.1527 -0.1775 -0.2153 -0.2348 -0.2153 -0.1916 -0.1975 -0.3130 0.1927 0.2326 0.2947 0.3864 0.1554 -0.1052 -0.2250 0.1630 0.2267 -0.2126 0.2542 0.1462 0.3427 -0.2563 -0.3060 -0.2196 0.1376 -0.1851 0.1387 0.2062 0.1290 -0.1333 0.2126 0.3869 0.2218 -0.2650 0.2256 0.3902 0.1473 -0.2142 0.1889 0.2196 -0.2731 0.3648 0.1473 0.2072 -0.2364 -0.1446 0.1878 0.2337 0.1738 0.1533 -0.1468 0.2342 -0.1225 -0.1284 -0.3448 -0.1889 0.1371 0.2234 -0.2202 0.2304 -0.1355 -0.2747 0.1684 0.2558 -0.2013 0.2250 0.1786 0.1975 0.2126 0.3443 0.1371 -0.2169 -0.1878 -0.2844 -0.2585 -0.1916 -0.1166 0.0815 -0.1705 0.1775 0.2256 -0.1867 0.1338 -0.1123 -0.2142 0.1862 -0.1808 -0.2256 0.2234 -0.2731 -0.2110 -0.2137 0.2159 0.1797 -0.3465 -0.1500 0.1527 0.3060 -0.2115 -0.2207 -0.1495 0.2526 -0.2930 -0.1770 0.1684 -0.1554 0.2612 0.2083 0.3243 -0.1997 0.1457 0.1797 -0.2029 0.2294 -0.2121 0.2035 0.2655 -0.2693 -0.2067 -0.3001 0.2218 -0.1835 -0.2601 -0.1759 0.2342 -0.1560 -0.1133 -0.1829 -0.1921 -0.1419 0.1829 -0.1678 0.1975 0.2509 -0.2013 -0.1365 -0.2418 -0.2898 0.1436 0.2509 -0.1662 -0.1722 -0.2984 -0.3540 -0.2029 0.2855 -0.1522 -0.2062 0.2634 -0.3152 -0.3227 -0.1846 -0.1937 -0.1878 0.2126 0.2542 0.2304 0.1446 0.1344" HIT_INDICES="2 3 9 11 23 39 43 53 59 61 63 67 80 82 90 91 115" ES_PROFILE="0.0405 0.0993 0.1123 0.1619 0.1198 0.0410 0.0723 0.0486 0.0615 0.1112 0.1608 0.1921 0.1409 0.1905 0.1851 0.2439 0.0917" RANK_AT_ES="91.0000" RANK_SCORE_AT_ES="-0.5800"/>
  <DTG RANKED_LIST="SexDevelopmentGenesPRL_remapped.rnk" TEMPLATE="na_as_pre_ranked" GENESET="gene_sets.gmt#HP_PECTUS_EXCAVATUM" ES="0.2297" NES="1.1146" NP="0.3086" FDR="1.0000" FWER="1.0000" CHIP="ftp.broadinstitute.org://pub/gsea/annotations_versioned/Human_Gene_Symbol_with_Remapping_MSigDB.v7.5.1.chip" RND_ES="0.1968 0.1284 -0.2179 -0.1348 0.1451 -0.2287 0.2277 -0.4294 0.3045 0.2415 -0.2066 0.1790 0.2095 0.1864 0.3222 -0.2066 -0.2228 -0.1303 0.1751 0.1864 0.2656 -0.2400 0.2405 -0.1318 0.1643 0.2764 0.1864 -0.2568 0.1677 -0.1156 0.1643 0.1815 -0.2764 0.2932 -0.2391 0.2848 -0.2071 -0.1746 -0.1682 -0.3620 0.3394 -0.1215 -0.1107 0.1215 0.1412 -0.2120 0.2145 -0.1540 -0.1854 0.1786 0.1313 0.2031 0.1968 -0.1776 0.1849 0.1604 0.2814 0.2169 0.1874 -0.1559 0.1412 0.2696 -0.1372 -0.1525 -0.2346 -0.1397 -0.1530 -0.1308 0.1210 0.1279 0.3679 -0.1633 -0.1412 0.2577 0.2248 0.1530 0.1397 0.2169 0.2110 0.2789 -0.1677 -0.3369 -0.1638 0.2066 -0.1736 -0.1244 -0.2002 -0.2095 0.1358 -0.1382 -0.3291 -0.2273 -0.1658 -0.2651 -0.1294 0.1874 0.1948 -0.1589 -0.1608 -0.1441 0.2159 0.3187 0.1702 0.1982 -0.3010 -0.2218 -0.3232 -0.2391 -0.2381 0.1913 -0.2789 -0.1500 0.1318 -0.1441 -0.3630 -0.2612 0.1786 -0.0964 0.1997 0.1387 -0.2135 -0.1982 -0.2194 -0.2464 0.1215 -0.2976 0.2415 0.1117 -0.2686 0.2366 0.2435 -0.2592 0.1682 0.1018 -0.2041 0.2848 0.1879 -0.2150 0.2223 -0.2007 -0.1210 -0.1977 0.1623 -0.1210 0.1525 0.2833 0.1933 -0.1033 0.3104 0.1913 -0.1820 -0.2036 0.1569 0.2273 0.2312 0.2848 -0.1889 0.1746 0.2740 -0.2066 -0.2125 -0.2120 0.2823 0.2563 0.1490 0.3384 0.2194 0.1913 -0.2061 -0.2027 -0.2966 0.1013 0.1913 -0.2095 0.1702 -0.1933 -0.1092 0.2120 0.1574 -0.1540 0.2789 -0.1810 0.2814 0.1323 0.2558 0.1471 0.2691 -0.2189 0.1515 -0.2435 -0.2612 -0.3399 -0.1343 0.1972 -0.1003 0.3305 -0.1166 0.3522 0.1530 0.0989 0.2110 -0.1594 0.2356 0.2061 0.1992 -0.1864 0.2671 -0.1171 0.2017 -0.1854 0.1913 -0.2902 0.2086 -0.1422 0.1220 -0.1254 -0.2405 -0.2563 0.1220 -0.3000 -0.2213 -0.1190 0.2484 0.2823 0.1284 0.1569 -0.2307 0.2287 0.1220 -0.1446 -0.2966 0.2602 -0.1564 -0.2297 -0.1466 -0.1992 -0.2543 -0.1771 0.1849 -0.1156 -0.3000 -0.1805 0.1121 0.2774 -0.2243 -0.2238 -0.3596 0.2686 0.1810 0.1889 0.1549 0.2577 -0.1845 0.1889 -0.1638 0.1731 -0.1471 -0.1053 0.1323 -0.1722 0.2764 -0.1623 0.1933 -0.2474 -0.1190 0.3094 0.2184 0.2346 -0.4555 0.2031 -0.1249 0.1992 -0.1658 -0.1771 0.2882 -0.2145 -0.1722 0.2213 -0.3350 0.1082 -0.2764 -0.1795 0.1481 -0.1377 0.2484 0.1363 -0.2509 -0.1776 -0.1589 0.2366 0.3242 0.1879 -0.1412 0.2941 0.3232 0.2730 0.3153 -0.1781 -0.2036 -0.3596 0.2371 -0.2071 0.2031 0.2027 0.2135 0.1820 0.1436 0.3453 -0.2061 0.2745 -0.2125 -0.2435 0.1697 0.2823 0.1899 -0.1810 -0.1599 -0.1677 0.2238 0.1943 0.1781 -0.1884 0.1972 0.2125 0.2440 0.1864 0.1884 0.1790 0.0935 0.1392 -0.2543 0.1574 0.3104 -0.1574 -0.3256 -0.1810 -0.2430 -0.1682 0.3758 -0.2882 -0.1977 -0.3256 -0.0984 -0.2061 0.2253 -0.2464 0.1712 -0.1402 0.1485 -0.1313 -0.1958 0.3256 -0.3340 0.1997 0.1387 0.1825 -0.2464 -0.3207 0.2814 -0.1604 -0.1299 -0.2966 0.1790 0.2587 -0.2154 0.1864 -0.1594 0.1786 0.3350 0.2213 0.1658 0.2228 0.1471 0.1363 -0.3035 0.1712 0.2071 -0.3114 0.1564 0.1682 0.2184 -0.2366 -0.1136 0.3114 -0.0939 0.1604 -0.1781 0.2941 -0.2184 -0.1786 0.1849 0.3222 0.4088 0.1495 -0.0880 -0.0969 0.1407 -0.3000 0.2425 0.2366 0.1663 -0.1909 -0.2056 0.1692 -0.1358 0.1574 -0.1781 0.2086 0.1751 0.1849 -0.1781 0.1805 -0.1702 0.0959 0.1599 -0.3055 -0.1830 -0.3851 0.2194 0.1972 -0.3291 -0.2745 0.2041 -0.1653 -0.2218 -0.1387 0.1441 0.2346 0.1569 -0.3256 -0.2543 0.2730 0.2986 0.2459 0.0895 -0.2405 -0.2764 0.1948 0.2095 -0.2002 -0.2858 0.2405 0.1515 0.3433 0.2553 -0.2076 -0.1456 -0.1972 0.2336 0.1077 -0.1884 0.1387 -0.1559 -0.1505 0.1736 -0.2002 -0.1525 -0.3689 -0.2494 -0.1407 0.2558 0.2086 0.1446 0.1254 0.3640 -0.1977 -0.1746 -0.1559 0.1097 0.3571 -0.1023 0.2814 0.2528 -0.1771 -0.1225 0.1038 -0.1048 -0.1303 -0.2951 0.2543 -0.3468 0.1151 -0.1781 0.2213 -0.1771 -0.1889 -0.1559 0.1495 -0.2366 -0.2823 -0.1407 -0.2027 -0.2017 -0.1677 -0.1451 -0.1608 -0.2095 -0.1436 -0.1795 0.1810 0.1505 -0.1348 -0.1731 0.1781 0.1722 -0.1244 0.1372 -0.1815 -0.1082 0.1515 0.3025 0.2528 0.1249 -0.1230 0.1618 -0.1840 -0.1884 -0.1815 -0.2469 0.2297 0.2720 -0.1756 -0.2007 0.1225 -0.1564 0.2823 0.1712 0.2218 0.1495 0.2007 -0.1308 0.1663 -0.1618 -0.2100 0.4378 -0.1318 0.3419 -0.2533 -0.1884 -0.2154 -0.1840 -0.1476 -0.1692 -0.1697 -0.1968 -0.2036 -0.1815 0.2179 0.2509 0.1412 0.1618 -0.1687 0.1023 0.1535 0.1412 0.1790 0.1013 -0.2671 0.2636 -0.1397 -0.2715 -0.2592 0.2012 0.2799 -0.1456 -0.3561 0.2125 -0.2076 -0.2243 0.2509 0.1495 0.2577 -0.1790 0.1476 -0.1549 0.1923 -0.2755 -0.2120 -0.1540 -0.1771 -0.1781 -0.2410 -0.2563 0.1830 -0.2086 -0.1727 0.1874 -0.2091 0.1633 0.1702 -0.2681 0.1574 0.1830 0.2130 -0.1840 0.1584 -0.1623 0.1466 0.1323 -0.1525 -0.2120 -0.3242 0.2027 0.1810 0.1166 -0.2110 0.1067 0.2273 -0.1308 -0.2248 -0.2469 0.1540 0.3773 0.1535 0.1161 -0.1599 0.1363 0.3842 -0.1761 0.3773 -0.1909 0.3502 -0.1692 0.1854 0.2017 -0.2228 0.2494 -0.2543 -0.2071 0.1781 -0.1594 -0.1530 0.2917 -0.1589 -0.1653 0.1003 -0.3045 0.1854 -0.2833 -0.2056 0.2376 0.1107 -0.4004 -0.1308 -0.2494 -0.1904 0.3758 0.2459 0.2740 -0.1495 0.2248 -0.1264 0.2617 -0.2204 0.3246 0.1864 0.1574 0.0802 0.2002 0.1982 -0.2518 -0.2159 -0.2031 0.2622 0.1923 0.2366 -0.1540 0.1328 0.1200 0.1805 0.2627 -0.3222 -0.1013 0.1112 0.1126 -0.1594 -0.2405 -0.0831 -0.1584 0.2622 0.1869 -0.1407 0.2120 -0.1303 0.2568 -0.1569 -0.2509 0.2720 0.4063 -0.2917 -0.1667 0.2145 0.1264 0.1972 0.1795 0.1185 -0.1864 0.2391 -0.1977 0.2440 -0.1417 -0.1500 0.1923 0.1117 -0.2405 -0.2125 -0.1053 -0.1889 0.2405 -0.2041 -0.1608 0.2381 -0.1864 0.1589 0.1456 0.2145 0.1746 -0.1869 0.2263 0.1215 -0.1702 0.1422 -0.2125 -0.1608 0.2189 -0.1849 -0.2312 0.1510 -0.1604 -0.2612 0.2125 0.1549 0.2696 0.2381 0.2715 0.1663 -0.1692 0.3301 -0.0999 0.2927 0.3291 -0.1535 -0.1446 -0.2076 0.1249 0.1279 -0.2681 -0.1849 0.2258 0.1658 -0.1643 0.2125 0.2213 0.1997 0.1303 -0.2307 0.1633 -0.2238 0.2322 -0.2312 -0.3453 0.1702 -0.3045 -0.1407 0.1441 0.1790 -0.3119 -0.2056 -0.2164 0.1623 -0.2159 0.2376 -0.1889 0.1795 0.1795 -0.3433 -0.2228 0.3045 -0.1549 -0.1176 -0.1963 0.2017 0.1633 -0.1185 -0.1923 -0.2125 0.1540 -0.3281 -0.2371 -0.1156 0.1638 0.3045 -0.1731 0.1043 0.2297 -0.1313 0.2558 0.1446 -0.1628 -0.1107 -0.2882 0.3035 0.2799 -0.2568 0.1584 0.1845 0.3281 0.2779 -0.1820 -0.2189 -0.2381 -0.2779 -0.1476 0.1382 0.0802 -0.2750 0.1992 -0.1092 0.2056 0.1781 0.1963 -0.2179 0.2435 -0.1982 -0.2027 0.3138 -0.1136 -0.1997 0.2194 0.1490 -0.2341 -0.2371 -0.2076 0.1933 -0.1712 0.1746 0.1643 0.2804 -0.1495 -0.1126 -0.1126 0.1505 0.1790 0.2273 -0.1618 0.4260 -0.1830 -0.1067 -0.1786 0.1682 0.1677 -0.2656 0.1156 0.1348 0.1589 0.1392 0.1795 0.1540 0.2366 -0.3010 -0.1638 -0.1938 0.1574 -0.1751 -0.2391 0.2764 -0.1717 -0.2282 -0.1884 -0.2110 0.2189 0.1313 -0.2528 -0.1653 -0.1490 0.2091 0.2184 0.1864 0.2592 0.1412 -0.1604 -0.4284 -0.1446 -0.1372 -0.1117 0.1790 -0.1190 0.1417 0.1259 -0.1451 -0.1874 0.1505 -0.1943 -0.1923 0.3079 0.1515 -0.2740 -0.2774 0.2145 -0.1564 0.1972 0.2917 0.1599 0.1663 0.1456 -0.1943 0.2494 -0.1943 0.1412 -0.3640 0.1736 0.1048 -0.1756 0.1682 0.1525 -0.2012 -0.1933 0.1117 0.2351 -0.3665 0.3581 0.1628 -0.2996 -0.2076 0.2194 0.1308 0.3615 0.1751 0.2823 0.1992 -0.2415 -0.2213 -0.2282 0.1830 -0.2194 -0.1515 -0.2213 -0.2523 -0.2843 -0.1623 0.1849 0.3232 -0.1786 0.2100 0.2095 0.2248 0.1982 0.1815 -0.2848 -0.3970 -0.1549 -0.2341 0.1786 0.3817 -0.1722 -0.1412 0.2391 0.3020 0.2027 -0.2095 -0.2587 -0.1559 0.2253 0.1840 0.1131 -0.1840 0.1372 -0.2617 -0.1702 0.2086 0.1604 0.1653 -0.1653 -0.1751 -0.1195 -0.2391 0.2086 0.4388 -0.1997 0.1067 0.1299 -0.1761 0.2636 0.3246 -0.1289 -0.4029 -0.1899 0.2553 0.1466 0.2932 -0.2568 -0.3010 0.2779 0.1781 0.3443 -0.1943 -0.1249 0.0969 0.1574 0.3060" HIT_INDICES="3 5 13 15 20 25 33 37 39 52 53 54 91 96 97 103 109 115 118" ES_PROFILE="0.0246 0.0679 0.0551 0.0984 0.1136 0.1289 0.1161 0.1407 0.1840 0.1244 0.1771 0.2297 -0.0541 -0.0389 0.0138 0.0197 0.0256 0.0315 0.0654" RANK_AT_ES="54.0000" RANK_SCORE_AT_ES="1.4200"/>
  <DTG RANKED_LIST="SexDevelopmentGenesPRL_remapped.rnk" TEMPLATE="na_as_pre_ranked" GENESET="gene_sets.gmt#HP_AUTISTIC_BEHAVIOR" ES="0.2589" NES="1.1168" NP="0.2934" FDR="1.0000" FWER="1.0000" CHIP="ftp.broadinstitute.org://pub/gsea/annotations_versioned/Human_Gene_Symbol_with_Remapping_MSigDB.v7.5.1.chip" RND_ES="0.1518 -0.2589 -0.1339 -0.3036 0.1429 -0.1786 -0.2143 -0.2500 0.1696 0.2411 0.2500 -0.2321 -0.1250 -0.1429 0.1875 -0.2411 -0.3036 -0.1875 -0.2411 -0.2500 0.2679 0.2054 -0.1696 -0.3661 -0.3571 0.4196 0.1339 0.1964 0.1607 -0.3571 -0.1964 -0.1250 -0.1964 0.2589 0.2768 0.2054 -0.3839 -0.1875 0.2500 0.3661 -0.4107 -0.3482 -0.2054 0.3661 -0.2321 -0.2411 0.2411 -0.2232 0.2768 0.3304 -0.1429 -0.1786 -0.1429 0.3750 0.2411 0.1875 0.1250 0.2232 0.2321 0.1875 0.2857 -0.1786 -0.3482 0.3036 0.2946 0.2411 0.4286 -0.2589 -0.1786 0.2054 0.2143 0.4196 -0.1964 0.1607 -0.2500 -0.2232 0.1696 0.2411 -0.2589 -0.2232 -0.2143 -0.2232 0.3482 -0.1875 0.2589 0.1786 -0.1339 0.1161 0.1339 0.2321 0.2321 0.1875 -0.1429 -0.2857 0.3839 -0.1696 -0.2679 0.1875 -0.3571 0.2232 0.2321 -0.1875 -0.1518 0.2589 -0.2321 0.3661 0.2500 0.1250 0.1339 -0.2857 0.2768 0.1607 -0.1429 0.3393 0.2946 -0.2054 0.2411 0.1696 -0.3214 -0.1786 0.3571 0.1518 0.1696 -0.1696 -0.1964 0.1786 -0.3304 0.1250 -0.2589 -0.2679 -0.3571 0.2232 0.2768 0.3125 -0.3393 0.1696 0.2500 -0.2589 -0.2232 -0.2857 -0.3125 -0.1607 0.2143 0.1964 -0.3661 0.1696 -0.1607 -0.1429 -0.2679 -0.1518 -0.1607 -0.3125 -0.3482 0.2054 -0.1518 -0.2946 -0.1696 0.1607 -0.1607 -0.1964 0.2143 0.1250 0.1607 -0.2679 0.2143 -0.1607 -0.2500 0.1429 0.2589 -0.1339 0.1518 -0.3125 0.1786 -0.2679 0.2411 0.1964 0.3125 0.2768 0.1518 -0.2054 -0.2768 0.2143 0.1429 0.3839 -0.2500 0.2054 -0.1518 0.2946 -0.2589 -0.2679 -0.1696 0.1518 -0.2500 0.1964 -0.3571 0.1964 0.3125 0.1250 0.1696 0.1518 -0.1964 -0.1786 0.2232 0.1875 -0.1875 -0.3125 -0.2232 -0.2232 -0.2411 -0.2679 0.2232 0.3393 -0.2054 -0.2411 -0.2589 0.2589 -0.1429 -0.1429 0.2411 0.3036 -0.1161 -0.2768 0.2143 -0.2232 -0.1786 -0.4375 0.1786 0.2679 -0.2768 0.2500 0.1964 -0.2232 0.1607 -0.2232 -0.2857 0.1339 -0.2768 -0.2411 0.3304 0.2857 0.1429 -0.1875 -0.1339 0.2500 -0.2500 0.1518 -0.1339 -0.2679 -0.2589 -0.4375 -0.1607 -0.2768 -0.1339 -0.2857 0.2232 0.1429 -0.1607 -0.2054 0.1786 -0.1518 0.1786 -0.2232 -0.3125 -0.4196 -0.4286 -0.2589 0.2232 0.2679 -0.2143 0.2411 0.2143 -0.2411 0.2411 -0.2768 0.1875 -0.2232 -0.1607 0.2054 0.3125 -0.2321 0.1964 -0.4196 -0.1696 -0.3125 0.1786 0.2768 0.2321 -0.1250 0.3750 0.2679 0.2232 0.2768 0.2857 0.2321 0.3393 -0.2411 -0.1875 0.2946 -0.2411 0.1607 -0.4196 -0.1518 0.2768 -0.3482 -0.1518 0.2679 0.3036 -0.1875 -0.2054 0.1607 0.2054 -0.1964 0.1696 -0.2321 -0.2411 0.1964 0.2679 -0.1964 -0.2232 0.2411 -0.2589 0.1696 -0.1786 0.1518 0.2321 -0.2679 0.2768 0.1518 -0.3036 0.1696 -0.1607 0.2589 0.2768 -0.1696 -0.2768 -0.1696 0.1875 0.1696 -0.1339 -0.1696 -0.2054 -0.1429 0.2232 -0.1518 -0.1518 -0.2143 0.3393 0.1429 0.1964 -0.1786 -0.2411 0.2411 0.1875 0.1786 -0.1250 -0.3393 0.1250 -0.2232 0.1518 0.2589 0.1696 -0.2589 -0.1786 0.2143 -0.4196 -0.1518 0.2411 0.3125 0.1786 -0.2768 -0.1875 -0.2143 -0.1696 0.1875 0.2500 -0.2679 0.1964 -0.1429 0.3036 -0.3750 -0.1875 -0.2411 0.2411 0.1786 0.1964 0.3304 -0.1607 -0.4643 0.1607 0.2143 -0.2500 0.1696 0.2054 -0.1875 -0.3036 -0.2500 -0.2232 0.1250 0.2500 0.3929 -0.1518 -0.2143 -0.4196 0.1875 -0.1875 0.1339 0.1786 0.2411 -0.2679 0.2054 0.2411 0.1339 -0.3125 -0.2857 -0.1607 0.3482 -0.4643 0.1518 0.2054 -0.1071 0.2857 0.2054 -0.2679 -0.1696 0.2054 -0.2946 -0.1071 0.3036 0.2411 0.1964 0.2143 0.2768 -0.1875 -0.3214 0.2054 0.2411 -0.1607 0.4643 -0.2679 0.1696 -0.1429 -0.1250 -0.1429 0.1339 -0.1250 -0.2500 0.1607 -0.2143 0.3571 -0.1161 0.2500 -0.3839 0.1339 -0.3304 0.1250 0.2589 -0.1786 0.2768 -0.1786 -0.1339 -0.1518 0.2232 0.2857 0.2411 0.2143 0.2143 -0.1786 0.2321 -0.1786 0.2946 0.3929 -0.1964 -0.3750 0.1607 0.2054 -0.1964 0.2857 -0.2411 -0.1518 -0.2500 0.2500 -0.2411 -0.1429 0.1607 -0.2054 0.1696 -0.2768 0.1786 -0.2857 -0.1786 0.2054 -0.1339 0.3661 -0.2054 -0.2500 0.2857 0.4196 0.2411 -0.1696 0.1786 0.1607 -0.2143 0.1429 -0.1786 0.2232 0.2054 0.2143 0.1964 0.2679 0.2679 -0.2768 -0.2232 -0.2411 -0.1964 0.2946 0.1875 0.3304 0.2232 0.2411 -0.1696 0.1339 0.2857 -0.2143 0.2500 -0.2857 -0.1964 -0.2054 0.1518 0.2054 -0.1786 0.2946 -0.3125 -0.2589 -0.2411 0.2054 0.1071 0.3125 0.3036 0.1429 -0.1696 -0.1786 0.4375 -0.2589 -0.4554 -0.2589 0.1964 -0.2500 -0.2232 -0.2857 0.3393 0.2411 0.2411 -0.2500 0.2232 -0.2946 0.2679 0.1875 -0.2857 -0.2768 -0.2054 0.2232 0.1786 0.2411 -0.1786 -0.1607 0.2857 0.2411 -0.2054 -0.3393 0.1875 -0.1696 -0.2589 -0.1607 0.2411 -0.1786 0.2500 0.1786 -0.2321 -0.2768 -0.2589 -0.1696 -0.2143 -0.2857 0.1875 -0.2679 0.1875 0.2054 -0.2232 0.3482 -0.1786 -0.2054 0.1875 -0.2143 -0.4018 0.1875 0.2411 -0.3125 0.3393 0.2143 0.3929 0.2857 0.1964 -0.1250 0.2500 -0.1786 -0.1071 0.3214 0.2857 0.1875 0.2232 -0.3304 -0.2232 -0.1250 0.1339 -0.1696 -0.1696 -0.1875 -0.3036 -0.3482 -0.1161 -0.2946 0.1786 -0.1875 0.1964 0.2054 0.1696 0.3393 0.1786 -0.1429 -0.2321 0.2946 -0.2679 -0.1429 0.2143 -0.1607 -0.2589 0.2768 0.1786 0.2232 -0.2857 0.1607 -0.1875 -0.2143 -0.2857 -0.1964 0.3036 -0.1161 -0.1518 0.3571 -0.2589 0.2857 -0.3214 -0.2679 0.2321 -0.1786 0.1875 -0.1339 0.2143 0.2946 0.3125 0.3125 -0.2054 0.1964 0.1875 0.2411 0.2321 -0.1607 -0.1786 0.2321 0.1607 -0.1875 -0.1786 -0.1518 0.1696 0.2589 -0.1875 0.1518 0.3125 0.1696 0.1071 0.2589 -0.2589 0.1964 0.2143 -0.3482 0.2143 -0.1607 0.2857 -0.1786 0.1518 -0.2321 0.2589 0.1429 0.2143 0.2768 -0.1964 -0.2946 0.3036 -0.3304 0.4107 0.2857 -0.1429 -0.1429 -0.2768 -0.2589 0.2679 -0.1518 -0.2946 0.2589 0.2679 0.2857 -0.1964 0.1161 -0.3125 -0.1161 0.2054 -0.2768 0.1875 0.2768 0.4018 -0.2232 0.2857 0.1786 -0.2054 0.1518 -0.3571 0.2232 -0.2321 -0.2232 -0.1696 0.4107 -0.1786 -0.2054 0.1875 0.1339 -0.1607 0.2054 0.2411 -0.1518 -0.2589 0.4107 0.3036 0.2500 0.1339 -0.2143 -0.1786 -0.1875 -0.1875 0.2232 0.3571 -0.2143 -0.3571 -0.1518 -0.2411 -0.1875 0.1875 -0.1429 -0.1875 0.2857 0.2679 0.1518 -0.2589 0.2679 0.2946 0.2946 0.2143 -0.4643 0.3393 0.1964 -0.3036 0.1607 0.1161 -0.2054 -0.2768 -0.2500 0.1696 0.1964 0.2500 -0.2321 0.2143 -0.2232 -0.2857 0.1696 0.1696 -0.4018 -0.2054 0.1964 0.1696 -0.1964 -0.1429 0.1518 0.3125 -0.1696 -0.3393 -0.2411 -0.1786 -0.2143 0.2054 0.1518 0.2946 -0.2411 0.2768 -0.2768 0.2589 -0.2500 -0.1964 0.1607 -0.2232 0.2500 0.2857 -0.2232 -0.1875 0.3839 0.3750 -0.1339 -0.2321 0.2321 0.2411 -0.3839 0.2500 0.2321 0.2232 0.2411 -0.3125 0.2321 -0.2589 0.1429 -0.2321 0.2768 0.2768 -0.4196 0.2411 0.2143 -0.2857 0.1786 -0.2768 0.3214 -0.2411 -0.2589 0.1786 0.3929 -0.1786 0.0982 -0.2679 -0.1786 0.4464 0.2946 0.3929 -0.1696 0.1339 0.1964 -0.1964 -0.1696 0.1607 -0.1964 -0.3036 0.2857 -0.2857 -0.3036 0.2232 0.1518 -0.2143 0.1696 -0.2500 0.2679 -0.2321 0.3304 0.1696 -0.2500 0.1964 -0.1786 0.2500 0.1786 -0.2321 0.2054 0.2768 0.1339 0.1429 -0.3304 0.3304 0.2321 0.2321 -0.3750 0.2500 0.1875 -0.3571 -0.1875 -0.2143 0.1250 0.1964 -0.2411 0.1964 -0.1161 0.2054 0.4821 0.1696 -0.2589 0.1786 -0.3839 -0.2946 -0.1786 0.1339 0.1964 -0.2768 -0.2232 -0.1696 -0.2143 0.1429 0.2143 0.1786 0.2321 0.3125 -0.3214 -0.2589 -0.3214 -0.2500 0.1339 -0.2946 -0.1786 -0.2679 -0.3304 -0.1786 -0.1696 0.2946 -0.2054 -0.1964 0.1250 0.2321 0.1339 0.4286 0.1518 0.2054 -0.2946 0.1786 0.1429 -0.1786 -0.1429 -0.0804 0.3393 -0.1875 0.2768 0.1875 -0.2679 -0.2411 0.2143 -0.1964 -0.2946 0.4554 -0.2411 0.1696 -0.2232 0.1964 0.3214 0.1339 0.2411 0.2857 0.2321 -0.2500 -0.5000 -0.2857 -0.2500 -0.2946 -0.1339 -0.2589 -0.1696 0.3214 0.2232 -0.2500 -0.1696 -0.1875 0.3929 -0.1161 0.2232 0.4732 0.1964 0.2321 -0.2679 -0.1518 0.1875 -0.1518 0.1429 -0.1964 -0.1696 -0.1339 -0.1875 0.2232 0.3304 -0.2411 -0.2679 -0.1786 0.1518 0.2589 0.2143 -0.2143 -0.3036 -0.1339 0.3125 -0.2946 0.1696 -0.3214" HIT_INDICES="9 11 20 25 27 31 33 51 57 90 99 105 109 113" ES_PROFILE="-0.0089 0.0536 0.0536 0.0893 0.1518 0.1964 0.2589 0.1786 0.2054 -0.0089 -0.0089 0.0179 0.0625 0.1071" RANK_AT_ES="33.0000" RANK_SCORE_AT_ES="6.4700"/>
  <DTG RANKED_LIST="SexDevelopmentGenesPRL_remapped.rnk" TEMPLATE="na_as_pre_ranked" GENESET="gene_sets.gmt#GOBP_GAMETE_GENERATION" ES="0.2559" NES="1.1194" NP="0.3004" FDR="1.0000" FWER="1.0000" CHIP="ftp.broadinstitute.org://pub/gsea/annotations_versioned/Human_Gene_Symbol_with_Remapping_MSigDB.v7.5.1.chip" RND_ES="0.1838 0.1766 -0.1856 -0.2324 0.3369 -0.1135 0.2396 0.2775 0.2685 -0.3081 -0.2342 0.3225 -0.3063 0.3928 0.1604 -0.3550 -0.2126 0.4180 0.1676 0.2865 -0.1640 -0.2775 0.1568 0.1658 0.3730 -0.1982 -0.2739 -0.2000 0.2360 -0.3117 -0.3189 -0.3748 0.1964 -0.2901 0.1441 0.1532 0.1784 0.1532 -0.3279 -0.2198 -0.2198 0.1946 0.3171 -0.1892 -0.1964 -0.1892 -0.2901 -0.2541 0.3351 -0.1766 0.2324 -0.1351 0.1369 0.1532 -0.2595 0.1622 -0.2883 -0.1910 0.2883 -0.1333 -0.1946 0.1658 0.2468 0.3441 0.1712 0.2396 -0.3622 -0.2595 0.3892 0.1622 0.2991 -0.1982 0.2036 -0.1405 -0.1712 0.1946 0.3387 -0.3063 0.3459 0.2649 -0.1892 0.1802 -0.1820 -0.3640 -0.1369 -0.3658 0.2072 -0.1766 -0.2973 -0.2450 -0.2991 -0.2252 -0.1333 0.3279 0.1856 -0.1514 0.2541 -0.2649 -0.1910 -0.2631 -0.1369 -0.1243 0.3243 0.3045 0.2721 0.2613 -0.2775 0.2144 -0.2631 -0.2144 -0.1892 0.2919 0.2216 0.1946 0.2613 0.0973 -0.1550 -0.2180 -0.2541 -0.2000 -0.2306 -0.2072 0.2126 -0.1982 -0.3243 0.3027 0.3135 -0.1441 -0.3928 0.1784 -0.2000 0.3712 -0.1243 0.2703 0.3405 0.1964 0.2108 0.2865 -0.1351 0.1153 0.2991 0.2216 0.2901 0.1946 0.1477 0.2486 -0.2252 -0.2865 0.2306 0.2703 -0.2919 -0.1676 -0.1676 -0.2613 0.1477 0.1892 0.2577 -0.3099 -0.2613 0.2126 -0.3423 -0.1766 -0.2793 0.2198 0.2144 -0.2018 0.1874 0.2595 0.2505 -0.2306 -0.4198 -0.1622 0.2468 -0.4649 -0.2234 0.2126 0.1550 -0.1982 0.1748 -0.1712 0.1820 -0.2198 -0.1964 0.1802 0.2955 -0.3441 0.3207 -0.1802 0.2324 -0.2667 0.2144 -0.2342 0.1964 -0.2000 0.1676 -0.1369 0.3586 -0.3027 0.2000 -0.3027 0.2667 0.2973 -0.1856 0.2775 0.2378 -0.1892 0.2108 -0.3802 0.2559 -0.1171 0.3748 0.2991 0.2595 -0.2811 0.1495 0.2541 0.2342 -0.2505 0.3369 -0.1910 0.2144 0.2270 -0.1928 0.2505 0.1856 -0.1532 -0.2450 -0.1694 0.2000 -0.2306 -0.2595 -0.2595 -0.1586 0.2432 -0.2126 -0.2000 0.2937 -0.3009 0.1856 0.1604 -0.1748 0.1676 0.1838 -0.2342 0.3712 -0.2559 -0.3694 -0.2901 -0.2234 0.2162 0.1676 -0.1676 0.2631 -0.1658 0.1892 -0.2108 0.2216 0.2955 0.2523 0.1640 -0.2541 0.1423 -0.1712 -0.1351 0.1009 0.1856 -0.3568 0.2577 0.2198 -0.2360 0.1748 -0.2613 0.1712 -0.2703 -0.3351 0.2523 0.2757 -0.3910 0.1297 -0.1622 -0.1676 -0.1766 0.3351 -0.1676 -0.2000 0.2432 0.1658 0.1387 -0.2973 0.1838 -0.2036 0.2667 -0.1910 -0.1532 -0.2505 0.4252 -0.3207 -0.1982 0.3009 -0.1856 -0.2901 -0.2793 -0.4198 0.4613 0.1550 -0.2865 0.2324 0.2541 -0.3874 0.1441 -0.1351 -0.1946 0.2847 -0.2180 0.1081 -0.2685 0.2216 0.1225 -0.2054 -0.1802 0.2000 0.1748 -0.2018 -0.2216 0.1946 -0.2919 -0.2559 -0.1892 0.2414 -0.1946 -0.1748 -0.2468 -0.1982 0.2613 0.2901 -0.2126 0.2018 0.4342 0.1784 -0.2414 -0.1820 0.2000 0.1712 0.3892 0.3405 0.2378 -0.1568 0.2577 -0.1730 0.2631 -0.1568 0.1982 -0.2577 0.2378 0.3333 0.2198 -0.3189 0.1315 0.2216 0.1495 -0.3423 -0.2486 0.1568 -0.1946 0.1946 0.1586 0.3622 -0.1874 0.2721 -0.1838 -0.2649 -0.2414 -0.1874 0.2108 -0.2613 0.2847 -0.2541 0.2234 -0.2162 -0.1261 0.2270 0.1892 -0.2234 -0.2919 -0.2396 -0.2378 -0.2378 -0.2360 0.1748 0.2198 -0.1550 -0.0991 0.1892 -0.2288 0.2649 -0.1748 0.2378 0.3712 0.1802 -0.1910 -0.2234 0.2126 -0.2036 -0.1423 0.2595 -0.1820 0.1550 0.2198 0.3387 -0.1459 -0.1766 0.1766 0.1820 0.4144 0.2396 0.3207 0.2306 -0.2162 0.3009 -0.2288 0.2324 -0.1459 0.2541 0.1946 -0.1946 -0.1477 0.1441 -0.1838 -0.1550 0.1495 0.2450 0.3279 -0.2793 -0.2054 0.1532 -0.1495 -0.1802 0.2775 -0.4252 -0.2865 0.2450 0.1550 -0.2685 -0.1784 -0.2396 -0.2955 -0.1369 -0.2324 -0.2414 -0.1964 -0.2685 0.2018 0.3784 -0.1279 -0.2757 -0.3820 0.1135 0.2072 -0.1514 0.2721 -0.3333 0.2342 0.3351 0.1009 -0.3153 0.2577 0.2018 0.1766 -0.1099 0.1387 0.2018 0.2036 -0.2468 0.2450 0.1964 0.2685 -0.2306 -0.3297 -0.1640 0.2216 -0.1099 -0.1892 -0.1099 0.2162 -0.1441 -0.2270 0.2054 -0.2559 0.2667 0.1658 0.1766 0.2739 -0.3225 -0.2685 0.1514 0.2901 -0.2396 -0.2108 0.3838 -0.1712 -0.2883 0.1477 0.2090 0.1802 -0.1676 0.2324 0.1802 -0.1946 -0.2505 -0.3604 -0.1694 -0.2432 0.1532 0.2486 0.3135 0.1369 0.2757 0.3369 -0.1405 -0.4252 0.1982 0.2378 -0.2396 0.2432 -0.2703 0.2180 -0.1748 -0.2667 -0.3117 -0.1676 -0.1928 0.2523 -0.2144 -0.1766 -0.2631 0.1459 -0.1910 0.1477 -0.1676 0.1982 0.1748 -0.2847 -0.2703 0.2432 -0.2360 0.4054 0.1532 -0.3405 0.2144 0.2360 0.1495 -0.1928 -0.3135 0.3946 0.1892 0.3802 -0.2811 -0.1946 0.1838 -0.2901 0.3441 -0.1784 0.2108 0.2342 0.3297 -0.2523 -0.3063 -0.2685 -0.2396 -0.2919 -0.2703 0.2955 0.1802 0.2072 0.3081 -0.2505 -0.3838 0.2757 -0.1009 -0.1748 -0.2252 0.5081 0.1658 0.2036 -0.2414 0.1874 0.1604 0.1784 0.2216 -0.3027 -0.3207 -0.3009 -0.3027 0.2000 0.1946 -0.2216 -0.3910 -0.2036 0.1820 0.3009 -0.3333 0.1982 0.1568 -0.1063 -0.2432 0.2126 -0.2721 0.1712 0.2775 0.2252 -0.2649 0.2793 -0.1676 -0.3099 -0.3261 0.2324 0.1171 -0.1279 0.3946 -0.3928 0.1712 0.2685 -0.2342 -0.2414 0.1802 -0.1946 0.1640 -0.1892 -0.2378 0.2252 -0.2486 -0.1802 0.1550 0.1748 0.1045 -0.2018 -0.2018 -0.1351 -0.1982 0.2252 0.2649 0.1928 0.3495 0.1784 0.2955 -0.1838 -0.2613 0.1748 0.3820 -0.1369 0.1297 -0.4144 -0.2991 0.2468 0.2450 0.2306 0.2360 0.1459 0.3171 0.2559 -0.1586 0.2595 -0.2703 -0.2270 -0.2955 -0.2757 -0.2414 0.3171 0.2180 0.1189 -0.1910 -0.3964 -0.1928 -0.1405 -0.1802 -0.2126 0.2126 0.1405 0.2919 -0.2162 -0.2018 0.2108 0.1964 0.1550 0.1243 -0.2432 0.2126 -0.2324 0.2252 -0.2126 0.1910 -0.2667 0.1928 0.1658 -0.2432 -0.2721 -0.2306 0.2234 0.1856 -0.2667 -0.2162 0.2036 -0.4144 0.1964 0.2252 0.1910 0.2306 0.3045 -0.2468 -0.1586 -0.1351 0.1243 -0.1748 0.2180 -0.2144 0.2775 0.1532 0.2667 -0.1964 -0.1820 -0.1910 -0.1297 0.2595 0.1135 0.2883 0.1676 -0.2234 0.0901 -0.2577 0.2000 0.3117 0.1604 0.1856 0.1964 0.3171 0.2162 0.4468 -0.3261 0.1802 -0.1514 0.2505 0.2054 0.1586 0.2252 0.3171 0.2901 -0.1171 -0.2973 -0.2162 0.3856 0.2396 -0.2486 -0.3045 0.1820 -0.3045 -0.1622 -0.2036 -0.2234 0.1550 0.1640 0.1405 0.1676 -0.3604 -0.1892 -0.3802 0.1586 -0.3676 0.2721 0.2991 0.2288 0.3532 0.2432 -0.1694 0.3477 0.1910 0.2973 -0.2901 0.1910 0.1622 0.1946 -0.2108 0.4955 0.2739 -0.2054 0.1856 0.3477 -0.3586 0.1982 -0.1874 -0.2054 0.1550 -0.2252 -0.1964 0.2432 -0.2252 0.3369 0.2216 -0.1946 -0.2721 -0.2523 -0.2360 -0.3063 0.1550 0.1063 -0.2883 -0.2468 0.2955 -0.1514 -0.2288 -0.3171 0.1117 0.2865 -0.2955 -0.1459 -0.1333 -0.2631 -0.2342 -0.2000 0.4541 0.3784 -0.2144 -0.1477 -0.1856 -0.2000 -0.1568 -0.3063 0.1892 0.2486 -0.1441 0.1459 -0.2505 -0.1910 0.1784 0.2216 -0.1586 -0.1730 0.1856 0.1730 0.2450 0.2252 0.2541 0.1910 0.2577 -0.2162 0.1514 -0.1441 -0.2432 -0.1532 -0.1802 0.1838 0.1369 0.3171 -0.1748 0.2306 0.3207 0.1243 -0.1405 -0.2667 -0.1676 0.2559 0.2901 0.2288 0.1514 -0.3189 0.3441 0.1351 0.1910 0.1640 -0.2649 -0.2342 -0.1495 0.1946 0.2216 0.1802 0.2144 0.2973 0.1964 0.1892 -0.1189 -0.2505 0.2414 0.1874 0.2036 -0.1568 -0.1928 0.1766 0.2559 0.1694 0.2955 0.2108 0.1099 -0.3387 0.1369 -0.1297 0.4649 -0.2414 0.2468 0.3099 -0.2721 0.1315 0.1550 -0.4721 0.3387 -0.3730 -0.1333 0.1586 -0.1802 -0.2378 0.2180 0.1820 -0.2180 -0.3099 0.3712 -0.3189 0.2216 0.1712 -0.1532 0.2288 0.1892 0.1946 -0.1387 0.2054 0.2919 0.2306 -0.2432 -0.1838 -0.1207 -0.2342 0.2324 0.2613 -0.2054 0.3063 0.1784 -0.1189 0.2432 -0.2541 0.1640 -0.3045 0.1622 -0.1640 -0.2090 -0.1586 -0.2360 -0.1982 0.1405 -0.1766 0.2252 0.1261 0.2667 -0.1333 -0.3009 -0.1676 0.1243 0.1802 -0.1063 0.1586 0.1135 0.1856 0.1532 -0.1441 -0.2036 -0.3369 -0.2396 -0.1748 0.1351 -0.1730 0.2775 -0.2577 0.2288 0.2000 -0.2414 -0.1441 -0.2432 -0.2523 -0.1640 0.2414 -0.1243 -0.1838 -0.3243 -0.1658 -0.2036 0.3081 -0.3063 0.2198 -0.1495 0.1550 -0.2450 -0.1784 -0.1964 0.1586 -0.4216 -0.1712 -0.2396 -0.1279 -0.2468 -0.3351 0.1333 -0.3045 -0.2036 -0.2523" HIT_INDICES="1 2 15 16 27 32 34 41 48 61 63 82 100 116 122" ES_PROFILE="0.0577 0.1243 0.0829 0.1495 0.1261 0.1568 0.2144 0.2270 0.2396 0.1982 0.2559 0.1604 0.0739 0.0054 0.0270" RANK_AT_ES="63.0000" RANK_SCORE_AT_ES="0.4900"/>
  <DTG RANKED_LIST="SexDevelopmentGenesPRL_remapped.rnk" TEMPLATE="na_as_pre_ranked" GENESET="gene_sets.gmt#HP_ABNORMALITY_OF_THE_HAIRLINE" ES="0.2763" NES="1.1213" NP="0.2857" FDR="1.0000" FWER="1.0000" CHIP="ftp.broadinstitute.org://pub/gsea/annotations_versioned/Human_Gene_Symbol_with_Remapping_MSigDB.v7.5.1.chip" RND_ES="0.2412 0.2325 -0.2456 0.2807 -0.2632 -0.1930 0.3991 0.2237 -0.2105 -0.1930 0.2105 0.2632 0.4430 0.2061 -0.2719 -0.2544 -0.2982 0.3333 -0.1886 -0.3026 0.1272 -0.3246 0.2281 -0.2719 0.2763 0.1754 0.3158 -0.1930 -0.1579 -0.2851 0.3158 -0.3289 -0.2149 0.1974 0.2456 0.1754 -0.1886 -0.3465 -0.1842 0.3465 -0.3377 0.2149 -0.3070 -0.3202 0.3421 -0.2939 -0.3728 -0.3333 -0.2544 0.2544 -0.2325 -0.3640 -0.1316 -0.2456 -0.1579 -0.2061 -0.1535 0.2193 0.2632 -0.1754 0.2412 0.1579 -0.2281 -0.3246 -0.1360 0.4079 -0.1535 -0.3289 0.1667 -0.2675 -0.4254 -0.2588 -0.3246 0.1360 0.3684 -0.2456 -0.2719 0.3026 0.2149 -0.2982 -0.2368 0.3289 -0.2588 0.1623 0.1535 -0.1447 -0.1711 -0.2456 0.1711 0.1272 -0.2237 0.2632 0.1711 -0.1798 0.3991 0.3991 -0.2061 0.2018 0.2675 -0.1491 0.3289 0.1491 0.1360 -0.2851 -0.3596 -0.1623 0.2456 0.2588 -0.2982 -0.3026 0.1623 0.1579 0.2939 0.1447 -0.2281 0.1184 -0.2588 -0.2061 0.1491 0.2061 0.1711 -0.2412 0.3070 -0.2149 0.1930 0.2939 0.1623 -0.4298 0.2281 0.3026 0.1491 -0.1535 0.2851 -0.2544 0.2544 0.2149 0.2412 -0.2105 0.2412 -0.2939 -0.2018 -0.1667 -0.2939 -0.2982 0.2368 -0.1623 -0.1272 -0.1579 0.2193 0.2851 0.2675 -0.2412 -0.2368 0.2237 -0.1886 0.2588 -0.3947 0.3114 -0.1886 -0.1886 -0.2807 0.1974 0.2149 0.3114 -0.1974 -0.2061 0.3333 -0.2368 -0.1623 -0.2632 -0.2763 -0.2237 -0.3377 -0.3158 0.2193 -0.2675 0.2193 0.3684 0.1711 0.2193 -0.2105 -0.5219 0.2018 -0.1842 0.2763 0.1974 0.2325 -0.3158 0.2807 -0.2281 -0.2544 0.3465 0.1754 0.1711 -0.2412 0.2061 -0.2719 -0.1404 0.5219 0.1404 0.2456 0.2500 -0.2237 -0.1754 -0.3202 0.2368 -0.2982 0.1974 0.1667 0.3509 0.1886 0.2500 -0.1535 -0.3465 -0.2982 -0.2105 0.1886 -0.3772 -0.2719 0.3421 -0.2544 0.1184 -0.1930 -0.2807 0.2368 -0.2281 -0.2061 -0.3026 -0.2895 -0.2018 -0.2544 -0.2719 -0.1974 -0.3421 -0.1184 0.3026 0.3114 0.1623 0.2851 0.2500 -0.2368 0.2500 0.2544 0.3026 -0.2368 0.2193 -0.2281 -0.5307 0.2544 0.1623 0.2500 -0.1711 -0.3596 0.2719 -0.2237 0.1886 0.1974 0.1272 -0.1974 -0.2500 -0.3026 -0.4254 0.2588 -0.1754 -0.1579 -0.2412 -0.1667 -0.2807 0.1491 -0.2895 0.2149 -0.2719 -0.2149 0.4298 -0.3553 0.2368 -0.1886 -0.1930 0.2281 0.3377 0.2281 0.1711 0.2193 0.2325 -0.1184 0.2895 0.2325 -0.2632 0.2588 -0.2018 0.2588 -0.1623 -0.1491 -0.3289 0.2939 -0.1535 -0.4825 0.2105 0.1930 -0.3684 0.2895 0.2368 0.1930 -0.2851 0.2544 -0.1974 0.2237 -0.3509 0.2982 0.2456 -0.3596 0.2105 0.2500 0.1228 -0.2675 0.2719 0.2982 0.2018 0.2632 0.1491 -0.4693 0.2719 -0.2588 -0.2632 -0.2588 -0.2149 0.3509 0.1535 0.1886 -0.3860 0.2237 -0.2588 0.1535 -0.1623 -0.1754 -0.4474 -0.2719 0.2982 0.2675 0.3553 0.2061 -0.3026 -0.1535 0.2149 0.2368 0.2544 0.4386 0.2632 0.1930 -0.1360 -0.2237 0.2237 0.2544 -0.1974 0.1579 0.2018 -0.2281 -0.1842 -0.2105 -0.2237 0.2456 -0.2193 0.3158 -0.2281 -0.2368 -0.1404 0.3289 -0.1623 0.2018 -0.1930 -0.3553 0.2061 0.2105 0.2895 -0.2281 -0.3377 0.2895 -0.3026 -0.1491 -0.2675 0.3333 -0.1491 -0.4035 -0.2061 -0.2018 0.1447 -0.2895 -0.4430 0.1711 0.2544 -0.1667 0.2500 -0.3640 0.1404 -0.1754 -0.1623 -0.2719 -0.2368 -0.2763 0.2807 0.2061 0.2763 -0.2500 0.2105 0.1754 0.2149 0.3640 0.2895 -0.2149 -0.2500 -0.2325 -0.2018 0.2982 -0.2193 0.1842 0.2675 -0.2588 0.2237 0.3816 0.2368 -0.1842 -0.3158 0.1579 0.3246 -0.1754 0.2675 0.3158 0.1930 -0.2149 -0.3246 0.3289 -0.3860 -0.2149 -0.4386 0.1886 -0.2675 -0.2675 -0.3377 -0.3202 0.2939 0.2544 0.3289 0.3947 0.2149 0.2632 0.1754 0.3026 -0.2412 -0.2193 0.2412 0.2500 0.3509 -0.1579 0.2149 0.2982 -0.2807 0.1404 0.3377 -0.1447 -0.2018 -0.2061 0.1623 -0.2061 0.2895 -0.2281 0.3202 -0.2500 -0.2982 -0.2018 -0.2237 -0.1974 -0.4123 -0.2544 -0.3289 0.1579 -0.2675 0.1754 0.3202 -0.1535 0.2105 -0.1886 -0.2105 -0.1974 0.1754 -0.1842 0.2412 -0.5044 -0.2281 -0.4079 -0.4123 0.2368 0.1535 0.2632 0.1842 -0.2544 -0.1974 0.2193 0.4605 0.1667 0.1930 0.2588 0.1842 -0.1930 -0.2412 0.1842 0.1842 0.1754 -0.1491 -0.4298 0.2412 -0.3289 -0.1798 -0.2675 0.1184 -0.1535 0.3991 0.1272 -0.2719 -0.3684 -0.3377 0.1579 -0.2588 -0.3026 -0.2412 -0.2412 -0.2018 -0.4211 -0.1930 0.1404 0.1842 0.1579 0.3070 0.3246 -0.2325 -0.1886 0.2412 0.2061 -0.3421 -0.4386 -0.2719 -0.2412 0.2456 0.2763 -0.1140 -0.1623 0.2237 -0.2588 0.3684 -0.1228 0.1754 -0.3596 0.2895 -0.2456 -0.2982 -0.3991 0.2588 0.1623 0.1974 0.2456 0.1711 0.2632 0.4386 -0.2675 0.3553 0.2061 0.3947 0.1623 -0.3421 -0.1623 -0.1930 0.3070 0.2588 0.3026 0.3070 -0.2544 -0.3421 0.3465 -0.1535 0.3553 -0.1842 -0.2632 -0.2325 -0.3728 -0.2237 -0.2675 0.3114 -0.2807 -0.3158 0.1930 -0.1667 -0.1623 -0.2632 0.3421 -0.1272 0.3026 -0.3114 0.1404 0.2500 0.1316 0.2456 0.2281 0.1667 0.2456 -0.3246 0.4079 0.2193 -0.2368 -0.1798 -0.3772 0.2193 0.2632 0.2807 -0.1711 0.2149 -0.2149 0.1491 0.2895 0.2456 0.2719 0.2500 0.1053 0.1798 -0.2675 -0.3158 -0.3026 -0.3026 0.2061 0.2807 -0.2807 0.3421 0.2281 -0.2193 0.1491 -0.1842 0.1667 0.2544 0.2632 0.1623 -0.1842 0.2895 -0.1579 0.2807 0.1667 -0.2719 -0.1974 0.3509 -0.3377 0.3640 -0.3465 0.2018 -0.2895 -0.1623 -0.3509 -0.5219 0.2149 -0.2325 -0.2851 0.2895 0.1974 -0.2456 0.4561 -0.2544 0.3465 -0.5000 -0.1491 -0.2719 0.2939 -0.1930 0.1886 -0.1798 -0.2719 -0.2807 -0.3114 -0.2368 0.3377 -0.1754 0.1798 -0.3333 0.2675 -0.3026 -0.2851 -0.2193 -0.3158 -0.2281 0.1667 0.1974 0.2500 0.2105 0.2193 0.2456 0.2939 0.2632 0.3509 -0.1974 0.4123 -0.2851 0.2675 -0.1842 -0.3640 0.2281 -0.1930 0.2763 0.1974 0.2368 0.2763 -0.2807 -0.1535 0.2982 -0.1754 -0.1447 0.2939 -0.2807 0.2237 -0.2412 -0.2544 -0.2193 -0.1842 -0.2061 0.3509 0.2763 0.1754 0.2632 -0.1974 -0.1711 -0.1754 -0.2456 0.2544 -0.3114 0.3465 -0.2982 0.2325 -0.2281 -0.2939 -0.3640 -0.3026 -0.1535 0.1930 -0.2061 -0.1842 -0.2061 -0.1579 -0.3202 -0.3684 -0.2982 0.1798 -0.2061 -0.3553 -0.2368 -0.1886 0.2982 0.1754 -0.4912 0.2237 0.2456 -0.3289 0.1535 -0.1404 0.2675 0.1754 0.2456 0.2281 0.1974 0.2500 -0.1447 -0.1579 0.2588 -0.2325 -0.2763 -0.2588 -0.3596 -0.2588 0.1228 0.3816 -0.2763 0.1623 0.3684 0.1842 0.1754 -0.2149 -0.2588 -0.2982 -0.1360 -0.3333 0.2456 -0.4079 -0.3026 0.1360 0.2325 0.1930 0.2675 0.3509 0.1842 0.1579 0.3991 -0.2456 -0.3026 0.2237 0.1842 -0.3158 -0.2500 0.2237 0.2588 0.2632 -0.3640 -0.3070 -0.2281 0.1579 0.2588 0.2149 0.2588 0.2149 -0.1535 0.2719 -0.3070 -0.2807 -0.2325 0.1491 -0.2544 0.3421 -0.2368 -0.2149 -0.2851 0.2456 0.1491 0.1579 0.2588 0.1140 -0.4079 -0.2675 -0.4518 0.2939 0.2061 -0.3816 0.1623 0.2500 -0.3202 0.3596 -0.4386 -0.1842 0.3070 -0.2456 0.4035 -0.2412 0.3158 -0.3465 -0.2456 -0.3421 -0.3158 0.2675 0.1404 -0.2982 0.2412 -0.1798 -0.2368 0.1447 -0.3114 -0.1579 -0.1447 0.1623 0.2061 0.2237 -0.4254 -0.1404 -0.1316 -0.1360 0.2763 -0.1535 -0.2281 -0.2237 -0.1535 0.2149 0.1360 -0.1667 0.2018 0.3509 0.2982 -0.1886 0.1886 -0.2675 0.2193 -0.1535 0.2851 -0.2939 -0.3333 -0.2281 0.1798 -0.1360 0.2368 -0.3158 0.1842 -0.1886 -0.1754 -0.1579 0.3333 -0.3377 0.4079 0.1579 -0.1272 0.2763 0.3158 -0.1842 -0.3246 -0.1667 0.2895 0.3246 -0.3246 0.2675 -0.2895 -0.2763 -0.1711 -0.3509 0.3026 0.2105 -0.1974 0.2719 -0.2895 -0.2281 -0.2675 0.2544 0.4737 0.2149 -0.2456 0.2412 -0.1535 -0.1667 0.1930 -0.2588 0.3377 0.2325 -0.1754 -0.2149 -0.2237 -0.3114 0.1711 0.2544 0.2105 -0.1623 0.3904 0.2281 -0.2193 0.1667 -0.2588 0.2193 0.2939 -0.1798 -0.1272 0.3640 -0.2193 -0.2895 -0.2237 0.3684 -0.2105 0.1798 -0.1667 0.2456 0.2675 -0.3026 -0.2456 0.2544 -0.2018 -0.3596 0.3246 -0.1667 -0.2544 -0.1754 0.4693 0.2456 -0.2719 -0.2675 -0.1272 0.2807 0.2018 -0.2237 0.2281 -0.1360 -0.2500 -0.2544 0.1930 0.3333 -0.2632 -0.1316 -0.1535 -0.1798 -0.1579 -0.1842 0.1184 0.2544 0.2719 0.2368 -0.2193 0.4649 0.1535 -0.2237 -0.1667 0.1974 -0.1623 0.2456 -0.1623 0.3596 0.2763" HIT_INDICES="15 19 20 26 37 39 53 60 73 82 83 109" ES_PROFILE="-0.0482 0.0088 0.0921 0.1316 0.1272 0.2018 0.1711 0.2018 0.1798 0.1930 0.2763 0.1404" RANK_AT_ES="83.0000" RANK_SCORE_AT_ES="-0.3300"/>
  <DTG RANKED_LIST="SexDevelopmentGenesPRL_remapped.rnk" TEMPLATE="na_as_pre_ranked" GENESET="gene_sets.gmt#HP_JOINT_HYPERFLEXIBILITY" ES="0.2613" NES="1.1296" NP="0.3091" FDR="1.0000" FWER="1.0000" CHIP="ftp.broadinstitute.org://pub/gsea/annotations_versioned/Human_Gene_Symbol_with_Remapping_MSigDB.v7.5.1.chip" RND_ES="0.2432 0.3171 0.3514 0.2324 0.1748 0.1477 0.1910 -0.1532 0.1081 0.3676 0.1820 0.2072 -0.1964 -0.2847 -0.1838 0.2523 -0.1964 0.2054 -0.3297 0.3189 -0.2721 -0.1802 -0.3820 -0.1946 -0.2108 -0.1351 0.2685 -0.1784 0.3532 0.1333 -0.2432 -0.3081 -0.2559 -0.3081 -0.1622 -0.2577 -0.2090 0.1910 -0.2216 0.2414 0.2468 -0.2901 -0.2306 0.1550 -0.1207 0.1514 0.1820 0.1640 -0.1622 0.3514 0.1117 -0.3568 -0.1568 0.2559 -0.1820 -0.1874 -0.1838 -0.1802 -0.2108 -0.1766 -0.2036 0.3063 -0.2216 -0.2685 -0.1676 -0.1784 0.3784 -0.1856 0.1261 0.1550 0.1874 0.1802 0.2306 -0.2162 -0.2054 -0.3081 0.2757 0.2559 0.2036 0.1423 -0.1820 -0.1441 -0.2541 -0.2162 0.1730 0.3532 -0.1550 0.2649 0.0865 -0.1964 0.2685 -0.2126 -0.1802 -0.2324 -0.2685 0.2414 -0.2288 0.3441 -0.3297 0.1892 0.2306 0.1676 0.1964 0.2144 -0.2144 -0.1712 0.1856 -0.1604 0.1946 -0.2036 0.1802 0.1459 0.1495 0.1784 -0.1586 0.1766 0.1477 0.1712 -0.1045 0.2252 -0.1766 -0.2306 0.2847 0.4144 0.1874 -0.1766 0.2162 0.2667 -0.1766 -0.2829 0.2090 0.3225 0.2306 -0.1586 0.2649 0.1856 -0.1459 -0.1946 -0.1964 -0.2072 -0.1405 -0.2072 0.2180 0.1694 0.1964 -0.1856 -0.2883 0.2667 0.2486 -0.2811 0.3207 0.3207 0.2144 0.2288 -0.2991 -0.1910 0.1351 0.2324 -0.3081 0.2072 -0.3423 -0.4342 0.2919 0.1153 0.5261 0.1315 0.2360 0.3928 -0.3550 0.2072 -0.2793 -0.2288 -0.2000 0.2216 -0.1694 0.3081 0.2378 -0.1874 0.2036 0.1820 0.3153 -0.2775 -0.2505 0.2775 -0.1838 -0.2414 -0.1820 -0.1712 -0.1081 -0.1838 0.1946 -0.1910 0.2757 -0.2414 0.3333 -0.2054 0.2486 0.1784 0.1982 0.2793 -0.2108 0.1784 0.1766 -0.2270 0.2793 0.2432 -0.2180 0.2865 0.2216 0.1856 0.2919 -0.3189 0.2108 -0.2649 0.4739 0.1748 0.2252 -0.1766 0.2288 0.2360 -0.2595 -0.1514 -0.2378 -0.2342 -0.1261 0.2541 0.2216 0.1387 -0.2000 0.3748 -0.1964 0.1820 -0.2595 -0.2847 -0.2559 0.1892 -0.2306 -0.2486 -0.2414 0.2811 0.1748 -0.2324 -0.1351 0.2667 0.1333 0.2090 -0.4486 0.1910 -0.1676 -0.1189 0.4216 0.3189 0.1712 0.1568 0.2468 -0.1874 -0.2144 0.2523 -0.3225 -0.1766 -0.2054 0.1459 -0.3027 0.2180 -0.4126 -0.3243 0.1946 0.2378 -0.2919 -0.3369 -0.3153 0.2000 0.3423 -0.3261 -0.1568 -0.2000 -0.2523 -0.1928 -0.2162 -0.3261 0.2486 0.1712 0.2072 0.1568 -0.1369 -0.3063 -0.3135 0.1604 0.1550 -0.1802 0.3550 -0.2090 0.1658 0.2288 0.3568 -0.1640 -0.2505 0.1838 0.1802 -0.2613 0.2270 0.1802 -0.2955 -0.1892 0.2739 0.2613 0.2180 0.3243 0.2595 0.2216 -0.1838 0.1225 0.1622 0.1514 -0.2378 0.1225 0.1189 0.2450 -0.2108 0.1910 0.3099 0.2613 -0.2703 0.2360 0.2541 0.2432 0.2198 -0.1045 -0.2198 0.2288 0.3063 0.1351 -0.1730 -0.1459 -0.3081 0.1351 0.1477 -0.2721 0.2162 -0.2414 0.3351 -0.2000 0.2937 0.2955 -0.2685 -0.1676 -0.1712 0.4018 -0.2703 -0.1640 -0.2901 0.1802 -0.3135 0.1333 -0.1586 -0.1514 -0.3261 0.1279 -0.2234 -0.2523 -0.2991 -0.1676 0.3532 -0.1892 -0.2468 -0.2901 0.2324 0.1315 -0.1333 0.2739 -0.1622 -0.2198 0.1910 -0.2360 0.3243 0.2829 -0.3838 0.3820 0.4270 -0.6036 0.2793 -0.2649 -0.1405 -0.3171 -0.1532 0.1982 -0.2000 0.3658 0.1874 -0.1802 0.1550 0.2505 -0.2180 0.2739 0.1964 0.2342 0.2108 -0.2342 0.1676 -0.2523 0.4018 -0.1946 0.3117 -0.3027 0.3748 -0.2180 -0.2847 0.1946 0.2793 0.2721 -0.1459 0.1838 0.1333 0.1946 -0.1622 0.2090 -0.2162 -0.2162 0.1748 -0.1874 0.2883 0.2577 0.2270 -0.1477 0.2757 -0.2991 -0.1622 0.1928 -0.1495 -0.1874 -0.2126 -0.1369 -0.1189 -0.2360 -0.2360 0.2595 0.1676 -0.2252 -0.1964 0.1333 -0.2108 -0.1441 0.2234 -0.4450 -0.2324 0.2288 -0.1261 -0.1387 0.2162 0.2018 0.2703 -0.1171 -0.2595 0.1550 -0.1820 0.2342 0.2468 0.1441 0.2685 0.1712 0.1532 -0.2775 0.2486 0.1730 -0.3279 0.2342 0.3838 -0.2450 0.2973 0.4324 0.2378 -0.1712 -0.2360 -0.1730 0.2811 0.2865 -0.2703 -0.3045 0.1459 -0.2595 0.2000 0.2288 0.1315 -0.3171 -0.1297 -0.2541 0.1712 0.1586 0.3586 -0.2973 -0.1586 0.1459 0.2721 0.2919 0.1604 0.1514 -0.1982 -0.1405 0.1261 -0.1676 0.1640 -0.1387 -0.3117 -0.1171 0.1279 0.2162 0.1802 0.1027 -0.3387 0.1459 0.4631 -0.3081 -0.1550 -0.2216 -0.1315 0.2829 0.3387 0.2198 0.1153 0.2090 -0.3009 0.1369 -0.2649 0.3171 -0.2378 -0.1622 -0.1441 -0.2054 -0.2270 0.2216 0.2775 -0.2036 0.3063 -0.1622 -0.3351 0.2541 -0.1297 0.2324 -0.2613 0.3351 0.1405 0.1766 -0.2703 -0.1910 -0.2432 0.3081 0.3171 0.2559 0.1982 0.1477 0.1784 0.2595 -0.2559 -0.3568 -0.1658 -0.1784 0.1153 -0.2108 -0.2324 0.4270 -0.2306 -0.1477 -0.1892 0.2180 0.3117 0.1297 0.1838 0.2613 -0.1982 -0.2072 -0.1856 0.2505 -0.1369 -0.3297 0.4126 0.1351 -0.1766 0.2252 -0.1351 -0.3117 -0.1495 -0.1477 -0.2072 0.2739 0.2198 -0.2036 -0.3333 -0.2973 0.1694 -0.3532 0.2631 -0.1856 -0.2631 0.2703 -0.2018 -0.1676 -0.2523 -0.1766 0.1712 -0.2432 -0.2234 -0.4577 0.1550 -0.1982 -0.3045 -0.2486 -0.2991 -0.3297 -0.2288 -0.1622 -0.3784 0.2450 0.3495 0.1459 0.1189 -0.1802 0.2486 0.3189 -0.1802 0.1910 0.2793 -0.2000 -0.2703 -0.2937 -0.3009 -0.1838 -0.2054 0.1297 -0.1279 -0.2595 0.1856 0.2901 -0.2288 -0.2414 0.2703 0.1910 0.1712 -0.2306 -0.2378 0.2865 -0.1622 -0.2667 -0.2775 -0.1982 -0.1495 -0.2000 -0.2216 -0.2613 -0.1477 0.1730 0.1928 -0.1117 0.1477 0.1982 0.2450 0.2541 -0.1027 -0.1856 0.2414 -0.2973 0.2324 0.2216 0.1802 0.2631 -0.1640 0.2955 0.3640 -0.1532 -0.2180 0.1423 0.2432 -0.1694 0.2595 0.1532 -0.2036 -0.1892 0.1604 -0.1874 -0.1423 0.3387 0.2198 0.2505 0.2937 0.1369 -0.2739 0.3027 0.1441 -0.1730 -0.1622 -0.1820 0.2018 -0.2036 -0.1766 0.3063 0.3387 0.1261 -0.2180 0.1856 0.3604 0.2378 0.1550 0.1586 -0.2721 -0.1856 0.2505 0.3261 -0.1423 -0.2324 -0.1766 -0.2450 -0.2432 0.3748 0.1928 -0.2162 0.1820 -0.1748 0.1748 -0.2865 0.2811 -0.3550 0.3946 -0.2396 -0.2090 0.3297 -0.2450 -0.1550 0.1514 -0.2288 0.2108 0.3658 -0.2685 -0.4072 -0.2036 -0.1892 0.2342 0.2847 0.3153 0.2288 0.1946 -0.1856 -0.2072 0.2865 -0.2090 -0.2757 0.2703 0.2252 0.1856 -0.2270 -0.4108 0.1784 0.3243 -0.2378 0.1892 0.3171 -0.1892 0.2432 0.2613 0.2468 0.3369 -0.1982 0.2649 -0.1261 -0.4144 -0.2505 -0.1243 -0.1441 -0.2198 -0.2396 0.1279 -0.1712 0.1802 -0.3892 0.1514 -0.2937 -0.4090 -0.1676 -0.1477 -0.3315 -0.1099 -0.2126 0.1568 0.3802 0.1784 -0.1712 0.2541 -0.3081 0.1640 0.1910 0.2126 0.1676 -0.2270 -0.2937 -0.1964 0.2324 0.1766 0.1928 0.4342 0.3748 0.3351 -0.3387 0.3297 0.2685 -0.1225 -0.1982 -0.1459 0.1441 -0.1550 -0.1441 -0.2865 0.1261 0.1658 0.2757 -0.3351 -0.1982 -0.2631 -0.1640 -0.2450 0.1495 -0.2270 -0.1982 0.1712 -0.2324 -0.1748 -0.4126 0.1946 0.1802 -0.1459 0.2270 0.1892 0.2847 -0.1225 0.3081 0.1279 -0.2396 0.1694 -0.3586 -0.2342 0.3099 -0.2703 -0.2432 0.3514 0.1964 -0.1243 -0.1441 -0.1640 -0.2396 -0.1730 -0.1405 -0.1532 -0.1946 -0.2324 -0.1568 0.2270 -0.3243 0.1712 0.1640 -0.3081 0.2667 0.2198 0.2450 -0.2144 -0.2234 0.2126 -0.3532 -0.2973 -0.2793 0.2306 -0.3495 0.1351 0.2541 0.1910 -0.3261 0.2000 0.1441 -0.2541 0.2216 -0.2973 0.2396 -0.1423 -0.2883 0.3532 0.1604 0.3009 0.2306 -0.2306 0.3712 -0.1441 0.3622 0.2270 -0.2072 -0.1982 -0.1766 -0.1550 -0.1441 -0.1622 0.2018 0.2162 0.1405 -0.1622 0.2162 -0.1622 0.1838 -0.1333 -0.2378 0.3459 0.1676 0.1892 -0.2234 0.3477 0.2865 0.1658 -0.2036 0.2685 -0.2757 0.4054 0.2180 0.1802 -0.2613 -0.1694 -0.2252 -0.2144 0.1982 0.2000 0.2721 0.3045 0.1928 -0.1514 -0.2252 0.1892 0.1820 -0.2162 0.1820 -0.2036 -0.2090 0.1892 0.1423 0.3405 -0.1351 -0.1874 0.2288 -0.2090 -0.1586 0.1568 -0.3225 -0.1495 0.2126 0.3405 -0.0955 0.2378 -0.2162 -0.3225 -0.1514 0.2703 0.1225 -0.2613 -0.2324 0.1532 -0.2018 0.1369 0.1910 0.1514 -0.2054 -0.2126 0.2360 0.2847 -0.3495 -0.1586 -0.1820 -0.1838 0.1586 -0.2288 -0.1261 -0.1550 0.2054 -0.2793 0.3586 0.1766 -0.3027 0.2829 -0.1676 -0.2000 0.2631 0.2703 -0.1694 -0.2180 -0.2108 -0.1153 -0.1550 0.2072 -0.1928 0.1586 -0.2541 -0.3117 -0.2396 0.3279 -0.1135 0.2198 -0.2793 0.1640 -0.2847" HIT_INDICES="3 15 17 28 33 37 39 52 53 54 71 90 96 101 110" ES_PROFILE="0.0396 0.0072 0.0649 0.0414 0.0721 0.1117 0.1694 0.1279 0.1946 0.2613 0.1838 0.0883 0.1099 0.1405 0.1351" RANK_AT_ES="54.0000" RANK_SCORE_AT_ES="1.4200"/>
  <DTG RANKED_LIST="SexDevelopmentGenesPRL_remapped.rnk" TEMPLATE="na_as_pre_ranked" GENESET="gene_sets.gmt#HP_ABNORMALITY_OF_THE_CHIN" ES="0.2477" NES="1.1309" NP="0.2903" FDR="1.0000" FWER="1.0000" CHIP="ftp.broadinstitute.org://pub/gsea/annotations_versioned/Human_Gene_Symbol_with_Remapping_MSigDB.v7.5.1.chip" RND_ES="0.2989 -0.2227 -0.3432 -0.3000 0.2432 0.1580 0.2489 -0.1659 -0.2920 -0.1659 -0.1693 0.4057 0.2920 0.2023 0.2420 -0.2682 0.2080 0.1875 -0.2273 0.2920 -0.2818 -0.2409 -0.2375 0.1841 0.1750 -0.2375 -0.2875 -0.2114 -0.2466 0.2045 0.0989 -0.3125 0.1477 0.2114 0.2239 -0.2045 0.1932 0.1500 0.1716 -0.3443 -0.2909 -0.1455 -0.1955 -0.1773 0.2920 -0.1648 -0.1670 0.1466 -0.1193 -0.2375 -0.3057 -0.1364 -0.1591 -0.1193 0.1875 0.2114 -0.3466 -0.2545 -0.1170 -0.2489 0.3295 0.1636 -0.1295 0.1352 -0.3830 -0.1864 -0.3045 -0.1534 -0.2443 -0.1295 -0.2886 0.3114 -0.2761 0.2080 -0.2148 0.2182 -0.1182 -0.2023 -0.3557 -0.2511 0.1807 0.1659 0.1068 0.1932 -0.1864 -0.1420 -0.1023 -0.1909 -0.2239 0.4136 -0.2466 0.3193 0.1432 -0.2023 -0.2761 -0.1932 0.2511 0.2216 -0.2580 0.2750 -0.1557 -0.2193 -0.1875 0.3000 -0.2920 0.1830 0.1818 -0.1284 0.2545 0.1693 0.3466 -0.2409 -0.3227 0.1125 -0.2125 -0.1727 0.1205 0.2625 0.2375 0.1307 -0.3261 0.2489 0.3159 -0.1318 -0.2534 -0.2080 0.2295 0.2920 -0.2227 0.2398 0.3080 -0.2591 0.3023 -0.2318 0.2761 -0.1909 -0.2068 0.3193 0.2909 -0.1625 0.2932 -0.2830 -0.1398 -0.3602 -0.1818 0.1307 0.1477 0.2261 0.2364 -0.1511 0.2477 -0.1341 -0.1932 0.4159 -0.1239 0.2000 0.1682 0.0966 -0.2330 -0.2307 -0.1068 -0.2000 0.2091 -0.1511 -0.2807 -0.1830 -0.2284 -0.2011 0.1114 0.2932 0.2091 0.2523 0.3239 0.3591 0.2466 -0.2102 0.2023 -0.1875 -0.3625 -0.2307 0.2693 0.1591 -0.1205 0.1807 -0.1068 -0.3034 0.2136 0.1841 -0.1852 0.2602 -0.1591 0.1750 -0.1784 -0.1568 -0.1420 -0.1420 0.1750 0.3568 0.1773 0.2420 0.2011 -0.1625 -0.2716 -0.2591 -0.2477 0.2682 0.3193 -0.1920 -0.1489 0.1875 0.1602 0.1580 0.3364 -0.1591 -0.2307 0.2227 -0.2830 -0.1625 -0.1205 -0.2955 -0.1750 -0.2602 -0.2886 0.2250 0.1727 0.1659 -0.2909 -0.1807 -0.1659 -0.1898 0.2591 0.2307 -0.2636 0.1750 0.1636 -0.1705 0.2670 -0.2784 0.3318 0.1182 0.1523 0.2500 -0.1102 0.2352 0.2045 -0.2125 -0.2898 -0.2091 0.2148 0.1989 0.1386 -0.1466 -0.2568 0.3023 0.3136 -0.1977 0.3045 0.2580 -0.2341 -0.2375 0.2273 -0.2057 -0.2398 0.1989 0.2864 0.2193 -0.2648 0.2886 -0.1920 -0.2330 -0.3080 -0.2068 -0.3705 -0.1841 -0.2614 0.1955 -0.2989 0.1114 -0.3693 -0.2114 -0.2750 0.3341 0.1818 0.1841 0.2750 0.2011 0.3966 -0.2716 -0.2364 0.1932 -0.2989 0.1648 0.1455 0.1818 -0.2284 -0.1739 0.2807 0.2170 -0.3023 -0.2432 0.0818 -0.2295 0.3125 -0.3227 0.1602 0.1477 -0.1080 -0.2727 -0.1739 0.1318 0.2580 -0.1807 -0.2693 0.1693 -0.4591 0.2307 0.1568 0.1852 -0.3205 0.2795 -0.1909 -0.1943 -0.1739 -0.2114 -0.2841 -0.2693 0.3670 -0.2125 -0.1273 0.2909 -0.2432 0.1580 0.1625 -0.1784 -0.1989 -0.2000 0.3102 0.2125 -0.1807 -0.2932 0.1727 -0.2920 -0.2091 -0.1432 0.1750 0.2239 0.1409 0.1466 0.2091 -0.3159 -0.1193 0.1330 -0.2523 -0.3261 0.2341 -0.3705 0.1443 0.1705 -0.4284 0.1739 0.1432 0.2375 0.1523 -0.1193 -0.3307 -0.1625 0.2295 0.1750 0.1727 -0.1818 -0.2977 0.4477 0.2045 -0.1364 -0.1557 0.1739 -0.1307 -0.2455 0.1909 -0.1500 0.2443 0.2557 -0.2182 0.1739 -0.1307 0.1636 -0.2250 -0.1500 -0.1511 -0.2705 -0.1534 -0.2102 0.2045 -0.1682 0.3534 -0.2341 -0.1841 0.2330 0.2216 0.1727 0.3830 0.2477 -0.2636 0.1807 0.3580 0.2182 -0.1852 0.2398 -0.1739 0.2909 0.2011 0.1807 0.1739 0.1852 0.1318 0.2591 -0.2170 0.2682 0.3261 0.2114 0.2364 -0.3080 -0.2761 0.1648 -0.2011 0.2489 0.3716 0.1966 -0.1659 0.2455 0.1591 0.1807 -0.4102 -0.1580 -0.2705 -0.1614 -0.1102 0.2273 0.2568 -0.2125 0.2500 -0.2557 0.1670 0.1909 0.1068 -0.1500 -0.1386 -0.2977 0.1602 0.2034 -0.3148 -0.3432 -0.2261 -0.1591 0.2386 0.2011 -0.2000 0.1795 0.1773 -0.1909 -0.1852 0.2670 0.1511 -0.1545 0.2216 0.1557 -0.2250 0.2057 -0.1864 -0.2659 -0.2648 -0.4591 -0.1818 -0.1318 0.1011 -0.1864 -0.1568 -0.2943 0.2852 0.2148 -0.2784 0.1568 -0.2443 0.1841 0.1239 0.1341 0.1773 0.1591 -0.3523 0.2614 -0.2625 -0.1943 0.2102 -0.3739 0.1784 0.3205 -0.1989 0.1386 0.2284 0.1500 -0.1898 0.2682 -0.2182 -0.2830 -0.1966 0.4466 -0.1659 0.3500 0.1966 -0.2182 0.4557 0.2091 -0.1602 0.2102 0.2398 0.2886 -0.1830 -0.1489 0.1761 -0.2420 -0.2852 0.2148 -0.2375 0.3250 -0.1943 -0.2080 0.2977 -0.2330 0.3659 0.2193 -0.2864 -0.1523 -0.2000 -0.2261 -0.1693 -0.2364 0.1398 0.3250 0.1830 -0.3148 0.2580 0.2102 0.1580 -0.1648 -0.1955 0.1523 -0.2920 -0.1580 0.3250 0.2705 -0.2307 -0.2386 -0.2818 0.1420 -0.2102 0.1830 -0.4057 0.1045 0.1943 -0.2716 0.1386 -0.1625 -0.2432 0.1568 0.1795 -0.1614 0.1580 -0.1773 -0.2125 0.2648 0.2591 -0.1568 0.1466 0.1989 0.2432 0.2386 -0.2364 0.1795 -0.1477 -0.2455 0.1875 0.2500 -0.1773 -0.3398 -0.2443 0.1727 0.2795 -0.1023 -0.2614 -0.2250 0.2716 0.2318 -0.2807 -0.1932 -0.2398 0.2227 0.2125 -0.2136 -0.1227 0.2614 0.1295 0.1409 -0.1170 -0.2295 -0.1682 0.1909 -0.1864 -0.2114 -0.2932 0.2057 -0.3273 0.1830 -0.2443 0.2670 -0.2398 0.1568 0.1466 -0.1955 -0.2841 0.2136 0.3045 -0.1750 -0.2943 -0.1239 -0.2420 0.1591 -0.2443 0.1591 0.1852 0.2659 0.2523 0.1114 0.1375 -0.1318 0.3080 0.1852 0.2023 0.1966 0.2534 -0.3170 0.1477 -0.3011 -0.2045 -0.1477 -0.1216 0.1443 0.2216 0.2227 0.2273 0.2114 -0.1955 -0.2386 -0.1318 -0.2307 0.1750 0.2114 -0.3102 0.2216 0.3420 0.3352 0.2909 -0.1398 -0.2273 0.2273 0.1409 -0.1920 0.1784 0.1966 -0.2318 0.2557 0.1261 -0.2466 -0.2170 -0.3045 0.2239 0.1420 0.1580 -0.3545 -0.3852 -0.2932 0.1386 -0.2773 0.1580 0.2795 0.1761 -0.2625 0.1761 0.1409 0.1250 -0.2102 -0.3011 0.1409 -0.2080 0.3250 -0.2102 -0.2830 -0.2284 0.2284 0.1955 -0.2977 -0.2170 -0.2284 -0.2375 -0.1920 -0.3398 0.1125 0.2091 -0.2284 -0.3205 0.2159 -0.1705 -0.2614 0.2523 0.1545 0.3625 -0.2023 -0.1261 -0.4420 0.2307 0.2227 -0.2750 0.1739 0.1091 0.1693 0.3136 -0.2011 0.2023 -0.2398 0.2261 -0.2750 0.2773 -0.2648 -0.2966 -0.2341 -0.1943 -0.3136 0.1875 0.1568 -0.1705 -0.2648 0.1682 -0.2386 0.1511 0.2864 0.2216 -0.2489 0.1750 0.3045 -0.1830 0.3239 -0.2409 -0.1557 0.3659 -0.4091 0.3273 0.2455 -0.1670 -0.2193 -0.1693 0.1284 -0.1466 0.2330 -0.1727 0.1534 0.1034 0.1591 0.3159 -0.1216 -0.2375 0.4239 0.1659 0.3466 -0.1477 -0.1795 0.1773 0.1727 -0.1159 -0.3330 0.1932 -0.1568 -0.1591 0.2489 0.2773 0.1852 -0.2659 0.2182 0.1841 0.3602 0.2830 -0.2591 -0.1602 0.2364 0.1750 0.1807 -0.2045 -0.1295 -0.1761 0.3000 -0.1511 0.1955 -0.3330 -0.2909 -0.1761 -0.1955 0.1455 -0.2841 0.1318 0.4011 -0.1489 -0.2011 0.1466 -0.1432 0.1784 0.2273 0.1727 -0.3023 0.1693 -0.2068 -0.1636 0.5102 0.1784 0.1841 0.1602 0.2068 -0.2966 0.1932 -0.2500 0.1409 0.2114 -0.2625 -0.3705 0.1841 -0.2182 -0.1705 0.1989 0.2773 0.1670 0.3034 0.2057 -0.1557 0.2273 0.2057 0.2295 -0.2898 -0.4159 0.1591 -0.1773 -0.1136 -0.1636 0.2250 -0.3227 0.2091 -0.1239 0.2284 0.1352 -0.1932 0.2557 -0.3023 -0.1375 -0.3511 -0.1170 -0.1773 0.3091 -0.2023 0.1307 0.2636 0.2227 0.1545 -0.1432 -0.1580 0.3159 0.2182 -0.2398 0.2580 -0.1852 -0.2045 0.2455 0.2386 -0.1943 -0.2750 -0.2284 0.1977 0.3568 -0.1659 -0.2398 0.1795 0.2841 -0.2091 -0.3102 -0.1477 0.1455 0.2205 -0.2795 0.1841 -0.3000 -0.2477 0.1091 -0.1386 0.2364 -0.1239 0.1273 0.3000 0.2557 -0.2170 0.0830 -0.2284 0.1852 0.1216 -0.2443 -0.2330 -0.2080 -0.2432 0.2205 -0.2193 0.1193 0.2670 0.1705 -0.1580 -0.2500 0.2205 0.2114 -0.1409 0.2102 0.2307 -0.4284 -0.2909 0.3432 0.2080 0.2125 -0.2602 0.2170 -0.1284 0.1557 -0.2648 -0.1920 -0.3557 0.2420 0.1909 0.3625 0.3193 -0.1830 0.2898 0.1318 -0.3659 -0.1852 0.2023 0.1545 0.1784 0.1932 0.1591 -0.2693 -0.3341 0.1386 -0.2364 -0.2727 -0.2955 -0.1364 0.2886 0.1852 -0.1773 0.2386 0.3216 0.2330 -0.1636 -0.2375 0.2250 0.2148 0.3455 0.3636 0.1784 -0.1568 -0.1375 -0.1602 0.3568 -0.2125 -0.1830 -0.1602 0.1489 -0.3125 -0.2034 0.1795 -0.1920 -0.3182 0.2182 -0.2102 0.1750 0.4045 0.2864 0.2409 0.1409 -0.2295 -0.1682 0.1989 -0.3011 0.1830 0.1909 0.2295 -0.2966 0.1727 0.1955" HIT_INDICES="3 5 9 11 14 19 33 39 52 60 65 71 90 96 105 109" ES_PROFILE="0.0352 0.0886 0.1239 0.1773 0.2216 0.2477 0.1920 0.2091 0.1625 0.1614 0.1875 0.2045 0.1034 0.1205 0.1102 0.1455" RANK_AT_ES="19.0000" RANK_SCORE_AT_ES="11.8000"/>
  <DTG RANKED_LIST="SexDevelopmentGenesPRL_remapped.rnk" TEMPLATE="na_as_pre_ranked" GENESET="gene_sets.gmt#HP_THIN_UPPER_LIP_VERMILION" ES="0.2589" NES="1.1365" NP="0.2624" FDR="1.0000" FWER="1.0000" CHIP="ftp.broadinstitute.org://pub/gsea/annotations_versioned/Human_Gene_Symbol_with_Remapping_MSigDB.v7.5.1.chip" RND_ES="0.1964 0.2589 0.1429 0.3125 -0.1696 0.1786 0.3036 -0.3929 -0.1786 -0.2857 0.1429 0.1339 0.1339 0.2946 0.2232 -0.2589 -0.1964 0.2768 -0.2054 -0.2321 -0.1250 -0.1339 0.1607 0.2500 0.1429 0.2679 -0.1429 0.2411 -0.1518 0.2768 -0.1786 -0.1786 -0.1875 0.1875 -0.1250 -0.2321 -0.2321 -0.1964 0.3214 0.2054 0.1875 -0.2321 -0.1696 -0.3125 -0.2232 -0.3125 0.2321 -0.2589 -0.1429 0.2321 0.2768 -0.1964 0.2500 -0.2768 0.2054 -0.2321 -0.2054 -0.1518 0.1964 -0.2321 0.2679 0.1786 -0.2857 -0.1786 0.1518 -0.1518 0.1339 0.1607 -0.3304 0.1518 -0.1339 0.1875 0.1875 -0.2232 0.1964 0.1429 0.2232 -0.3929 0.2232 0.3571 0.1875 -0.3214 -0.1429 -0.1696 0.3839 -0.3661 0.2589 -0.2589 0.3393 -0.2321 0.1786 -0.2143 0.2411 -0.2589 0.3304 -0.1964 -0.3036 0.2321 0.1429 0.1518 -0.1518 0.1786 -0.2143 0.2054 -0.2321 0.4554 -0.1607 -0.0982 -0.2054 0.2589 -0.1964 -0.1161 -0.1964 0.1071 -0.2232 0.1339 -0.1607 0.2232 0.2679 -0.3125 0.1696 -0.1429 0.4018 0.1429 0.1607 -0.1339 -0.1786 -0.1339 0.2946 0.2857 0.1964 -0.1786 0.1875 -0.3482 0.2321 0.3839 0.1964 -0.2679 0.2054 0.2321 0.3125 0.1161 -0.3482 -0.1607 0.1339 0.1964 0.2857 -0.1339 -0.2411 -0.1250 0.3036 -0.2143 0.2232 -0.1964 -0.1607 0.2500 0.1696 0.1786 -0.3571 -0.2411 -0.1607 0.1786 0.1607 0.1786 0.2321 0.3929 0.2679 0.1875 -0.2500 0.1964 0.2143 0.2679 0.1429 0.2946 0.3661 -0.2054 0.2054 0.2321 0.1964 0.2411 0.1786 0.1786 -0.3036 0.2411 -0.2589 0.1518 -0.1429 -0.2411 -0.2589 0.4196 -0.2232 0.2321 -0.3750 -0.1696 -0.2768 0.1518 0.1786 -0.1696 -0.1875 0.2321 0.3750 0.2321 -0.1339 -0.3214 -0.3304 -0.1696 -0.2411 0.1786 0.1696 0.2411 -0.2500 -0.2054 0.2232 -0.2054 0.1429 -0.1607 -0.2589 0.1607 -0.0982 -0.1696 -0.2232 -0.1518 0.1964 0.2411 -0.1518 -0.2500 -0.2054 0.2054 -0.1518 -0.2768 -0.2857 0.2232 0.1786 0.1518 -0.1429 -0.2500 -0.2054 -0.1339 0.2589 0.2768 -0.1518 -0.1875 -0.3393 0.2679 -0.0893 -0.2946 -0.1339 0.3661 -0.1964 -0.2143 -0.3214 0.2232 -0.2143 -0.1429 0.2321 -0.1696 -0.1786 0.1429 -0.1696 0.2321 -0.2054 0.2857 0.1696 0.3036 -0.2500 0.1875 0.2054 -0.2411 -0.1696 0.2589 -0.2054 -0.2143 -0.2321 0.3929 0.1696 0.2679 -0.3036 0.1339 -0.1875 -0.2411 0.1607 -0.2679 0.1429 -0.2857 -0.1607 -0.2500 0.1875 0.2321 -0.1786 -0.1786 -0.2054 0.1518 0.2321 -0.4107 0.3125 -0.1071 0.1339 -0.3125 -0.1607 0.1429 -0.1696 -0.2232 -0.2143 0.1607 -0.2589 -0.1786 -0.1964 0.1696 -0.2411 0.3036 0.1429 -0.1161 0.2589 -0.2054 0.3482 -0.1964 -0.2857 -0.2321 0.2321 0.2411 0.1607 0.1518 -0.3661 -0.2946 -0.2143 0.2589 -0.1875 -0.1964 -0.2768 0.1964 -0.1518 0.2054 -0.1518 -0.2321 0.2143 -0.1696 -0.3036 -0.2768 0.1607 0.2768 -0.2679 -0.3036 -0.1429 0.1964 0.1875 -0.3661 -0.2143 0.3214 0.1250 -0.1518 0.2054 -0.3214 -0.2946 -0.3214 -0.2857 -0.2500 -0.2143 0.1518 -0.1250 0.1250 0.2232 0.1786 0.2411 -0.3571 -0.2321 -0.2143 0.2411 0.2946 -0.1786 -0.2500 -0.1964 0.3482 0.2143 -0.2143 -0.2500 0.4732 -0.2143 0.1786 -0.1696 0.2500 0.2232 0.2500 -0.1964 -0.1964 -0.2321 -0.1964 -0.2143 -0.1696 0.3661 0.3839 -0.1607 0.4286 -0.2321 0.1875 -0.3482 0.1875 0.1607 -0.1607 0.3036 -0.2143 0.1786 0.2321 0.1250 -0.2143 0.2321 0.1161 0.2500 -0.2411 -0.2054 -0.1875 -0.1429 0.2768 0.1518 0.4196 0.2143 -0.1786 0.2143 0.1964 -0.3482 -0.2946 0.2589 -0.2679 0.1964 -0.2857 -0.1696 0.1250 -0.2232 -0.1964 0.2411 0.3036 0.1429 0.3036 -0.3571 0.1339 0.1607 -0.2411 -0.1250 -0.2679 0.2143 -0.1429 -0.4286 0.2500 0.2679 0.1518 -0.1518 0.1161 0.1696 -0.2232 0.2143 0.2054 -0.1875 -0.2500 0.1964 0.4018 -0.3214 -0.2054 0.1964 0.1964 -0.3661 -0.1607 -0.1429 -0.1607 -0.2500 -0.4375 -0.3036 0.2946 0.2143 0.2321 -0.1607 -0.1429 -0.1964 -0.1786 0.3125 -0.3125 0.1696 0.1786 0.2589 0.1696 -0.1429 -0.1607 0.1875 0.2232 -0.1964 0.4911 -0.1607 -0.1875 -0.2143 -0.3571 0.1429 0.2589 0.2143 -0.2054 0.2232 -0.2054 -0.1875 0.1875 0.1786 -0.3839 -0.2232 0.2232 -0.2054 -0.2500 0.1875 0.2321 0.2768 0.1607 -0.1696 0.2500 -0.1429 -0.2054 0.2857 -0.2321 -0.2054 -0.2232 -0.2232 -0.2321 -0.1518 -0.2232 0.2768 -0.2054 -0.2143 -0.2143 -0.2946 -0.2857 0.1786 0.1696 0.2679 -0.1429 -0.1607 -0.2054 -0.1250 -0.2054 -0.1607 -0.2054 0.1518 0.4375 -0.2411 -0.1607 0.2679 -0.4554 0.2946 0.2589 -0.1696 -0.1875 -0.2589 -0.2411 -0.2679 0.1429 0.3125 -0.1696 0.1429 -0.2589 -0.1518 -0.1964 0.2232 -0.3036 -0.2054 0.1786 -0.2679 -0.1964 -0.3125 0.1786 -0.1429 0.2232 0.2589 -0.2500 -0.1607 -0.2857 -0.3036 -0.2321 -0.1875 0.2143 0.3482 0.2411 -0.3839 -0.1607 -0.3571 -0.2768 -0.2679 -0.3125 0.2589 -0.1696 -0.2500 0.2321 0.2946 -0.1786 -0.3125 -0.1964 -0.1875 -0.1250 0.2679 0.2054 -0.2500 -0.1875 -0.1429 0.2411 0.2232 -0.2768 -0.2500 0.1964 0.1875 -0.3839 0.2321 -0.3036 0.2321 0.1786 0.2411 0.2321 -0.2411 0.1875 -0.2054 0.1429 0.1607 -0.2054 -0.2857 -0.1786 -0.2411 -0.2321 -0.1250 -0.1696 -0.1161 0.2054 0.1875 0.1607 -0.1161 0.2768 0.2232 -0.1250 -0.2321 0.2143 -0.1250 -0.2143 -0.3750 -0.1607 0.1250 -0.2143 -0.2679 -0.3125 -0.3304 -0.2857 0.3482 -0.2589 -0.4196 0.2143 -0.2143 0.3036 0.3304 -0.1964 -0.3125 0.3482 0.1964 0.2679 -0.2946 0.1518 -0.1875 -0.2589 -0.3125 0.3125 -0.2143 0.2500 -0.2589 -0.2232 0.1786 -0.1696 0.4018 0.2054 0.1607 0.1339 -0.2411 0.2054 0.2768 -0.2143 -0.3036 -0.1607 -0.1161 0.1607 0.3750 0.1875 -0.1786 0.1429 0.1518 -0.1875 0.2411 -0.2500 -0.1786 -0.1429 -0.1250 -0.4643 0.2500 0.2679 -0.3929 0.2143 -0.2232 0.2589 0.1429 -0.1875 0.1339 0.2321 -0.2232 -0.2500 0.2054 0.2143 -0.1607 0.1875 0.2679 0.2321 -0.1875 -0.1964 0.4286 -0.3036 -0.2857 0.2946 -0.1786 -0.1518 -0.1607 -0.3304 0.2321 0.2589 -0.1339 0.1339 -0.1071 -0.1786 0.3393 -0.2143 -0.2054 0.1339 0.1429 0.1696 0.1696 0.1786 0.2679 0.1250 -0.3393 0.2857 -0.1607 0.1786 0.1964 -0.3036 -0.1964 0.2857 -0.2143 -0.1250 -0.1429 0.1518 -0.1607 0.1964 -0.1964 -0.2232 -0.3036 -0.4821 -0.3482 0.1250 -0.2768 -0.2411 -0.1786 -0.2054 0.1786 -0.1607 -0.0982 -0.1518 -0.1518 -0.2143 0.2232 0.2589 -0.1518 -0.3661 0.2143 0.1339 -0.1964 0.1518 -0.2232 0.1786 0.2768 -0.2321 0.2589 0.2054 0.2500 -0.2232 0.1429 -0.1607 0.2946 0.1161 -0.1964 0.1786 -0.1964 0.1518 0.1875 0.2500 -0.1875 -0.2143 -0.1786 0.2143 -0.2768 0.2589 -0.1875 0.2054 -0.1964 -0.1964 -0.2232 0.1786 0.2054 0.2411 -0.1696 0.2321 -0.1786 0.2143 -0.3929 -0.2411 0.3036 0.2143 -0.2054 -0.1964 0.3214 -0.2054 0.1161 0.2321 -0.3750 -0.2589 0.2411 -0.2232 0.3214 0.3393 -0.1786 0.2679 -0.1607 -0.1250 0.3036 0.3482 0.2589 0.1607 0.2679 -0.2143 0.1786 0.2589 -0.1429 -0.3214 0.2500 0.1875 -0.5000 -0.2857 0.1875 -0.1518 0.3929 -0.1696 0.1518 0.1429 0.2321 -0.1875 -0.2857 -0.1161 -0.1429 0.3393 0.3036 -0.5179 -0.1518 -0.2054 0.3482 -0.2946 -0.2679 -0.2143 0.1786 -0.1429 -0.1786 0.2143 -0.2321 0.1964 -0.2232 -0.1696 0.2500 -0.3036 -0.3214 0.2232 -0.1696 -0.2946 -0.1429 -0.1429 -0.2946 0.2232 0.2946 0.2500 -0.1964 0.2946 -0.2321 0.1339 0.1875 0.1696 -0.2054 -0.2589 -0.1607 0.2857 -0.2679 -0.2411 -0.3304 -0.2500 -0.2946 -0.2143 -0.1696 -0.4375 -0.2232 0.1696 -0.2589 -0.2321 -0.2500 0.3571 0.3214 -0.2321 0.2500 0.3482 -0.1607 0.2589 0.1429 -0.2946 -0.1786 -0.1875 -0.2857 0.2054 0.2321 0.2589 -0.2589 -0.1518 0.1786 0.5446 -0.1875 0.1696 -0.2857 0.2946 0.4018 -0.2232 -0.3036 -0.1964 0.3036 0.1339 -0.1964 0.2946 0.1786 0.2232 0.1696 -0.2768 0.3304 -0.3036 -0.2500 -0.1875 -0.2411 0.2589 0.1696 -0.1161 -0.3125 0.3482 0.3036 -0.2232 0.1964 -0.2411 -0.3214 0.2143 0.3929 -0.1696 0.1875 0.3571 0.1161 0.3839 -0.2411 -0.5357 -0.4018 0.1696 0.1875 0.3393 0.3214 -0.2500 0.1518 -0.1518 -0.3125 -0.3571 0.1339 0.3839 -0.3393 0.2232 0.1607 -0.2768 -0.1250 0.1161 0.1964 -0.1696 0.2679 -0.2500 -0.2768 0.1429 -0.2679 0.1786 -0.1964 -0.2321 0.1964 -0.3125 0.2768 -0.2857 -0.2500 0.1696 0.2143 0.2054 -0.2411 0.1339" HIT_INDICES="9 11 14 20 26 27 33 74 91 107 109 112 115 118" ES_PROFILE="-0.0089 0.0536 0.1071 0.1339 0.1607 0.2321 0.2589 -0.0268 -0.0982 -0.1607 -0.0982 -0.0446 0.0089 0.0625" RANK_AT_ES="33.0000" RANK_SCORE_AT_ES="6.4700"/>
  <DTG RANKED_LIST="SexDevelopmentGenesPRL_remapped.rnk" TEMPLATE="na_as_pre_ranked" GENESET="gene_sets.gmt#BRUINS_UVC_RESPONSE_VIA_TP53_GROUP_A" ES="0.2925" NES="1.1419" NP="0.2846" FDR="1.0000" FWER="1.0000" CHIP="ftp.broadinstitute.org://pub/gsea/annotations_versioned/Human_Gene_Symbol_with_Remapping_MSigDB.v7.5.1.chip" RND_ES="0.2838 0.2704 0.1842 0.3265 0.2806 -0.2704 -0.2917 0.2530 0.1368 -0.2451 -0.3613 -0.4055 -0.1700 -0.2237 -0.4182 -0.2158 0.2419 0.2451 0.2569 0.1834 0.2348 -0.5178 0.2372 -0.2316 0.2206 -0.3130 -0.2150 0.1708 0.2941 0.2403 -0.1945 0.1810 -0.3273 -0.2174 0.3138 -0.2617 0.2087 -0.3217 0.2498 -0.2980 -0.2356 -0.2245 0.2103 0.1613 0.1913 0.2000 -0.3391 0.3755 0.2490 -0.2332 0.3154 0.5526 -0.3328 0.2308 -0.2356 -0.1597 -0.2158 0.1423 -0.1945 0.1747 0.4190 0.1660 0.3613 -0.1439 -0.2783 0.2308 0.2142 0.2182 -0.2285 -0.2443 0.2087 0.1589 0.2972 -0.2411 0.3581 -0.4008 0.2538 0.1597 -0.2680 0.2221 -0.1802 0.2791 -0.2656 -0.2972 -0.3273 0.2332 -0.2016 -0.2964 0.1874 0.1557 -0.2119 -0.4711 -0.1660 0.2277 -0.2617 0.2530 0.2609 0.4664 0.1130 0.1455 0.4182 -0.2095 -0.3352 -0.2522 0.2324 -0.1960 -0.2261 -0.1715 0.2767 0.3921 -0.1676 -0.1320 -0.5960 -0.2506 -0.2759 0.2593 0.1336 -0.4364 -0.4609 -0.2870 0.3439 0.4000 -0.2000 -0.2941 -0.1945 0.2664 -0.2877 0.1842 0.1241 0.3573 0.1715 -0.1399 0.2395 -0.2111 -0.1613 -0.2142 0.2458 0.2308 -0.2229 -0.3312 -0.5439 -0.3043 -0.2846 0.4395 0.3715 -0.1960 0.4316 0.2158 0.2221 0.3621 -0.2119 0.2719 -0.1289 0.1123 -0.3391 -0.1984 0.1976 -0.3881 0.3621 -0.2111 0.2206 -0.2047 0.3526 0.3549 -0.2324 0.2150 0.3375 0.1478 0.4664 -0.2055 0.1913 0.3486 0.2063 -0.1826 -0.2569 -0.1660 0.2577 0.2443 -0.3194 -0.3178 0.1850 0.3146 0.2830 -0.1328 0.1739 0.2348 -0.3004 -0.1834 -0.3968 -0.1676 -0.1874 0.3186 -0.2308 0.1850 0.2830 0.2783 0.3067 0.2372 0.2751 -0.1976 -0.2972 -0.2063 0.2751 -0.4047 -0.2435 -0.3202 -0.3565 0.2435 0.2522 -0.2925 0.3874 0.3407 -0.1850 0.2245 -0.2103 0.1557 -0.1763 -0.1542 -0.3225 0.2158 -0.2111 0.2577 0.2237 0.2103 0.2957 0.2830 0.3059 -0.2356 -0.2498 -0.3486 -0.4055 0.1573 -0.2269 -0.2055 -0.1763 0.1668 -0.2830 0.2047 -0.2372 0.2111 0.2530 -0.3573 0.2356 -0.2174 -0.2403 -0.2553 -0.1589 -0.3613 0.2134 0.2158 0.2680 -0.2490 0.2008 -0.2372 -0.3407 0.1968 0.2142 0.2206 -0.1747 -0.1968 -0.1929 0.2917 -0.1447 -0.1660 -0.3107 0.1613 0.2308 0.2577 0.2008 -0.4047 0.3265 0.2798 0.2364 -0.2245 -0.2285 0.2245 0.2348 -0.1834 0.2885 -0.4364 0.1960 -0.3739 -0.3154 0.1510 -0.2830 -0.1668 -0.2893 -0.2498 0.2316 -0.1700 0.3043 -0.2506 -0.3447 -0.2150 -0.2134 0.3360 0.2609 -0.3091 -0.3755 0.2016 0.2403 -0.3154 0.1976 -0.2617 -0.1960 0.2277 0.2174 -0.2609 0.2063 -0.2198 -0.1581 -0.1960 0.2285 0.1881 0.3130 -0.1636 0.2957 -0.1526 -0.1676 -0.2221 0.1542 -0.1723 0.3415 -0.1249 0.2545 0.2893 -0.1676 -0.2498 0.1676 -0.3668 0.2411 -0.2791 -0.1534 -0.2798 -0.2846 -0.3763 0.3534 0.1273 0.2403 -0.2000 0.1494 0.2696 -0.4142 -0.2538 0.4142 -0.1787 0.3091 0.2206 0.4364 0.2411 -0.1613 -0.3281 -0.1573 0.1874 -0.2870 -0.3281 0.3067 0.2696 0.4569 -0.4411 0.3312 0.1486 0.2490 -0.3107 -0.1810 0.4261 -0.3012 0.1787 0.4577 -0.2016 -0.1858 -0.2111 -0.2917 -0.1913 0.3178 -0.2016 -0.1360 0.2846 0.2111 -0.2672 0.2877 0.2482 -0.1486 0.3067 0.2324 -0.3241 0.2198 -0.2111 0.3621 0.2625 -0.1684 0.2395 -0.2767 -0.3913 0.2372 0.2119 0.3067 0.2364 -0.1802 0.1984 -0.3028 0.4055 -0.3668 0.2980 0.2838 0.3194 0.3107 -0.2553 0.2411 -0.1874 -0.1455 0.1794 0.1565 -0.1826 -0.1739 -0.3051 0.3146 -0.2696 -0.2008 0.2980 -0.1391 -0.1391 -0.2719 -0.3660 -0.2972 0.2174 -0.4411 0.1375 0.1810 0.1684 -0.1549 0.2016 0.3043 0.2111 0.2522 -0.2372 -0.2063 0.2316 -0.1945 0.2443 -0.3407 0.2522 0.3091 0.3399 -0.2617 -0.2664 -0.3613 0.2245 0.2364 -0.3700 0.2625 -0.2672 -0.2545 0.1581 -0.1858 -0.1937 -0.1850 -0.3652 -0.2964 -0.2111 -0.4221 0.2877 -0.2055 0.3091 -0.3447 -0.2751 -0.2791 0.3621 -0.3613 0.2964 -0.3067 0.3154 0.2451 -0.2364 -0.2435 0.2403 -0.1597 -0.3059 0.1391 0.3360 0.4751 -0.2332 0.1502 -0.2008 0.4182 0.1747 -0.2221 0.3802 -0.1834 0.2000 -0.2490 -0.2585 -0.2024 -0.4182 -0.3391 -0.2190 -0.2111 0.2055 -0.2545 0.3660 -0.1897 0.2277 -0.3194 0.1842 -0.2870 -0.3099 0.2245 -0.3012 0.2316 0.1636 -0.3265 0.2783 -0.2348 -0.3755 0.2261 -0.3589 0.2798 -0.1391 0.2245 0.1858 0.2024 -0.3794 0.2324 -0.1423 0.1810 0.2364 0.1320 0.2506 -0.3059 -0.3233 -0.2008 -0.1628 -0.1494 -0.2198 0.2696 -0.2806 0.1960 -0.2743 -0.1929 0.2443 -0.1842 0.4885 -0.1787 -0.1881 -0.2609 -0.4087 0.2538 0.1462 0.2751 -0.3621 -0.1810 -0.3099 0.2719 -0.2419 0.2751 0.2229 -0.3929 -0.2443 -0.4308 0.2103 0.1739 0.4838 0.2111 0.2016 0.2664 0.3107 0.1842 0.2198 0.2957 -0.3700 -0.2008 -0.2490 0.1684 0.1621 -0.2656 -0.3099 0.1802 0.2119 0.1700 0.2419 0.3573 0.4016 0.3352 0.3225 -0.4435 -0.1668 0.2704 0.2783 0.2285 -0.2182 0.1715 0.1336 0.5526 -0.2680 -0.2917 0.2190 0.1913 0.3051 0.2024 0.2324 -0.2000 0.3225 -0.2751 0.2870 -0.2292 0.3154 0.1051 0.3059 -0.2047 0.2324 0.3565 0.1787 0.4395 0.2032 -0.3059 0.4877 -0.2016 -0.2751 0.2711 0.2791 0.4142 0.2047 0.1755 -0.1968 0.1897 -0.3881 0.1921 0.1834 0.3067 -0.2261 0.2332 0.2016 0.1581 0.2245 -0.2632 -0.2593 0.1628 -0.2490 0.3565 -0.2530 0.2324 -0.2664 0.2893 -0.2545 0.2672 0.1842 0.2672 -0.2277 0.3407 0.1984 -0.2063 -0.2308 -0.2498 0.2119 -0.3391 0.2229 -0.2063 0.2103 0.3439 0.2791 0.2285 -0.1573 0.1984 0.1763 0.2229 -0.2103 0.3320 0.2854 0.2941 0.4964 0.1771 0.1573 -0.3146 0.1976 0.3613 -0.3146 0.2356 -0.3368 0.3676 0.1391 0.3051 -0.4490 -0.3747 -0.1644 0.1589 -0.2972 0.1842 0.2403 0.3676 -0.2063 0.1368 -0.2854 0.1842 -0.3826 0.3091 0.3763 0.1470 -0.2095 0.2221 -0.1241 0.2237 0.2751 -0.2016 0.3968 -0.3755 -0.2530 -0.2751 -0.1771 0.3107 -0.2095 -0.2174 -0.2846 0.3794 0.1368 -0.3051 -0.2190 0.2569 -0.3755 0.2063 0.1787 0.4190 0.1652 -0.1755 0.2545 -0.1510 0.1850 -0.2348 -0.2364 -0.2277 -0.2609 0.3360 0.2830 0.2032 0.2071 -0.3668 0.3194 0.1312 -0.2229 0.2111 0.2229 -0.2150 0.1534 0.1731 -0.3028 -0.1968 0.1723 -0.3059 0.3676 0.3613 -0.2221 -0.3012 -0.3613 0.2237 0.3265 0.3051 -0.2111 -0.2609 -0.2806 -0.3233 0.2530 -0.1755 -0.2372 0.2617 -0.3399 0.3012 -0.2190 0.5186 0.3747 0.2711 0.1921 -0.2245 -0.2308 -0.1755 0.3486 -0.3628 0.2277 0.2245 -0.1304 0.2443 0.1510 0.1913 -0.4490 -0.1834 0.2451 -0.2419 -0.3708 -0.3312 0.2000 -0.2743 0.1984 -0.2285 0.2743 -0.2751 0.2569 -0.3660 -0.2569 0.3929 -0.2482 -0.3194 0.2150 -0.1613 -0.2585 0.1447 -0.2672 -0.2198 -0.1051 -0.2047 -0.3217 -0.1937 0.4229 0.1976 0.1399 -0.1834 -0.1581 -0.2229 0.3913 0.2008 0.3154 0.2751 0.3834 0.2142 -0.1383 0.1968 -0.1755 -0.1794 0.3051 -0.2719 -0.2348 -0.3399 -0.2522 -0.2625 0.2111 0.3067 0.1660 -0.2585 0.3399 -0.1715 0.2964 0.1676 0.2269 -0.4269 -0.2672 0.1328 0.1708 0.3154 0.2087 0.1897 -0.1194 0.3099 0.1486 0.2791 0.2964 0.2506 0.2016 -0.2530 -0.1858 0.4846 -0.1913 -0.2008 -0.3439 -0.2972 0.3043 -0.2830 -0.2008 -0.2617 -0.2538 0.3842 0.1660 -0.2158 0.1415 0.2055 0.2285 -0.2134 0.2791 -0.3281 0.1628 -0.3107 -0.5534 0.2672 -0.2032 0.1850 -0.2269 -0.1763 0.1613 0.2972 0.2672 -0.2000 -0.2893 0.1478 0.2593 -0.1684 -0.1921 -0.1573 -0.2522 -0.2854 -0.2277 0.1945 -0.2877 0.3621 -0.3304 0.2324 -0.2617 0.2672 -0.2435 0.2356 -0.1628 -0.1976 0.2719 0.3154 -0.3542 0.3960 -0.2142 -0.1162 0.1636 0.2957 0.5099 -0.3613 0.2182 0.1913 -0.2261 0.2783 0.3794 0.1249 0.4134 -0.3368 0.2806 -0.2498 -0.2237 0.2711 -0.2348 0.1976 -0.2506 0.3399 0.2016 0.2751 -0.1486 -0.2245 -0.1597 0.2451 -0.3304 0.3059 -0.2980 -0.2134 -0.2672 -0.1138 0.2142 0.1810 -0.1589 0.2490 -0.2743 0.3067 -0.2103 -0.2111 0.2506 -0.2316 0.3233 0.3154 0.1715 -0.2877 0.1794 0.1407 -0.1668 0.3265 0.2435 0.2419 0.2719 -0.1897 0.3107 0.2119 0.1850 -0.2980 0.2403 0.1968 0.3130 -0.1652 0.1937 0.1850 -0.2672 -0.2364 0.2925 -0.2893 0.2617 -0.2577 0.1423 0.4783 0.1802 0.2664 -0.1747 0.4055 -0.3794 0.2870 0.2403 0.2783 -0.2024 -0.3304 0.2063 0.4538 -0.2443 -0.1858 -0.3794" HIT_INDICES="5 6 10 17 29 51 56 57 70 115 121" ES_PROFILE="0.0474 0.1383 0.2032 0.2419 0.2372 0.1455 0.2016 0.2925 0.2791 -0.0126 0.0348" RANK_AT_ES="57.0000" RANK_SCORE_AT_ES="1.0400"/>
  <DTG RANKED_LIST="SexDevelopmentGenesPRL_remapped.rnk" TEMPLATE="na_as_pre_ranked" GENESET="gene_sets.gmt#HP_ABNORMAL_MALE_REPRODUCTIVE_SYSTEM_PHYSIOLOGY" ES="0.2212" NES="1.1454" NP="0.2683" FDR="1.0000" FWER="1.0000" CHIP="ftp.broadinstitute.org://pub/gsea/annotations_versioned/Human_Gene_Symbol_with_Remapping_MSigDB.v7.5.1.chip" RND_ES="-0.1228 0.0929 0.1300 0.2263 0.2887 -0.2554 0.1916 0.1992 0.1418 -0.2187 0.1131 -0.1393 -0.2203 0.1870 -0.1465 -0.1410 -0.1811 0.0992 -0.3563 -0.2579 -0.1553 -0.1849 0.2339 0.1287 -0.2925 -0.1106 -0.1482 0.1448 0.1946 -0.1676 0.1617 0.2288 0.1587 -0.1515 0.0975 -0.1119 -0.2545 0.2541 -0.1769 -0.2934 -0.2089 0.2689 -0.2385 0.2583 0.2343 -0.1659 0.1900 -0.1368 -0.2444 -0.2453 -0.1469 -0.2588 0.2047 0.1722 0.2161 0.2301 0.1925 -0.1760 0.2305 0.1410 -0.1461 -0.1680 0.1418 -0.1325 0.1828 0.1781 -0.2216 -0.1895 0.1321 0.4576 -0.1807 -0.2018 0.1735 -0.2980 0.1524 -0.1435 -0.1832 -0.1722 -0.2541 0.1043 -0.2191 0.3027 0.1275 0.1334 -0.2693 -0.1959 0.2136 -0.1925 -0.1726 0.2216 0.1976 -0.2098 0.2208 0.2841 -0.3077 -0.2651 -0.1186 0.2115 -0.2782 0.2794 -0.1862 -0.1756 -0.2718 -0.2647 0.1283 -0.1199 0.1418 -0.1055 0.2339 -0.1397 0.1701 0.2309 -0.1967 0.1870 -0.1186 0.2051 0.3073 -0.1954 -0.2047 0.2355 -0.1710 -0.1397 -0.1710 0.3018 0.1786 0.2022 -0.2444 0.2043 -0.1655 0.1773 -0.1963 0.1131 0.1254 0.2068 -0.2499 -0.1997 -0.2115 -0.2060 -0.1874 -0.2828 0.2621 0.1748 -0.2187 0.2068 0.3748 -0.1321 -0.1857 -0.3563 -0.1448 0.1338 -0.1798 -0.0992 -0.1558 -0.2195 0.1612 0.1136 0.1448 -0.1900 0.3119 -0.1655 -0.1638 -0.2064 0.1469 0.2018 -0.1815 -0.1718 -0.2634 0.2495 -0.2022 -0.1182 0.1667 0.1942 0.2009 -0.0798 -0.1676 -0.1393 0.1997 -0.2389 0.2064 -0.2119 -0.2195 0.4095 0.0696 -0.1878 0.1760 0.2292 -0.1262 -0.1477 -0.1119 0.2064 -0.2626 -0.1486 0.2051 -0.1857 -0.2824 -0.1380 0.1946 0.2060 0.1667 0.2056 0.1857 0.1477 0.1283 -0.1583 -0.1650 -0.2393 -0.1866 0.1688 -0.1908 0.1372 0.1764 -0.1220 0.1718 -0.1971 0.1186 -0.1325 -0.1169 -0.1604 -0.1705 -0.1435 -0.2288 -0.1845 0.3326 -0.3031 0.1372 -0.1414 -0.2157 0.2448 -0.2258 0.1435 -0.1325 0.2351 0.1802 -0.2385 -0.1410 -0.2140 -0.3305 0.2241 0.1807 0.2676 0.1992 -0.2157 0.2051 -0.2199 0.2191 -0.2005 -0.1583 0.2301 -0.2102 0.1043 0.2195 -0.1870 0.1013 0.1819 0.2068 -0.1106 0.1241 -0.1726 0.1849 -0.1815 0.1866 -0.1566 -0.1912 -0.2014 -0.1802 -0.1528 0.1199 -0.3170 0.1570 0.1655 -0.3183 -0.1216 0.1866 -0.3499 0.2254 0.1904 -0.2828 0.1963 -0.1553 -0.1292 -0.1904 0.1718 -0.1591 -0.1756 -0.1849 0.2187 -0.1537 -0.2786 0.1380 0.2537 -0.1773 0.2478 0.1714 -0.2444 0.3179 0.2305 -0.3854 0.1448 -0.1608 -0.1152 -0.1410 0.2685 0.1760 0.1638 -0.2778 -0.1005 -0.1701 0.1528 -0.1093 0.1705 0.3132 -0.1815 -0.2685 -0.1431 -0.2440 0.1271 0.1575 -0.1085 -0.2389 -0.2191 -0.2385 0.1904 -0.2094 -0.1760 0.1321 0.2524 -0.2098 -0.2296 0.1659 -0.1950 0.1634 -0.1532 0.2018 0.1769 0.1136 -0.1908 0.2883 0.1659 -0.2047 0.1714 0.2588 -0.2026 -0.1119 0.1904 0.2102 -0.1140 -0.1638 0.1895 0.1718 -0.1102 -0.2583 0.1186 -0.0891 0.1418 -0.1363 0.3470 0.3356 -0.1338 0.1414 0.1798 -0.1515 0.1347 -0.1216 -0.2693 0.1558 -0.1178 -0.1900 0.1634 -0.2575 0.2089 -0.2626 0.1102 -0.2098 -0.1950 -0.1617 -0.1638 0.1389 0.2393 -0.2047 -0.1566 -0.1845 -0.1963 -0.2402 0.1959 -0.1494 0.1085 -0.1490 0.3073 -0.4719 -0.1583 0.2009 0.1629 0.1853 0.1144 0.2098 0.2102 -0.1663 0.1178 0.1038 0.1663 0.1718 0.1752 -0.1562 0.2984 0.4086 0.2744 0.2098 0.2735 0.2938 0.1511 0.1313 0.1971 -0.1152 -0.2309 -0.3217 -0.1731 0.2246 0.1098 0.2507 0.1819 0.1659 0.1617 0.2073 -0.2491 0.1186 -0.1047 0.2630 -0.2921 0.2343 -0.1469 0.1482 -0.1283 -0.1127 -0.2199 0.1220 -0.2588 -0.1427 0.1612 0.2047 -0.2216 0.1439 -0.1777 0.1325 0.1714 -0.1857 0.1701 -0.1870 -0.1275 0.1553 0.1862 -0.2579 0.1921 -0.1811 -0.1828 0.3031 0.2203 -0.1296 -0.2140 -0.2398 -0.2047 -0.1427 -0.0743 0.1862 -0.2098 0.1878 -0.1608 0.2440 -0.1359 -0.1684 0.2925 -0.1334 -0.1110 0.2545 -0.1228 0.1490 0.2482 -0.1220 -0.2111 -0.1414 -0.2410 0.2676 -0.1604 -0.1752 0.2161 -0.2820 -0.2187 0.1849 -0.2089 0.4677 -0.2064 -0.1710 0.2001 -0.1849 0.1731 -0.1334 0.1347 0.1245 0.0895 0.2507 -0.1532 -0.3081 0.1676 -0.2790 -0.1477 0.1625 0.1781 0.2398 0.1566 -0.2790 -0.2073 -0.1688 -0.1718 0.1136 -0.1769 -0.1465 0.1638 -0.2115 -0.2157 -0.1131 -0.1431 0.1473 -0.2089 0.3305 -0.2799 0.1731 -0.2647 -0.2410 -0.2398 -0.1203 0.1490 0.2347 0.2195 -0.3411 -0.1878 -0.1612 -0.1769 -0.1997 -0.1372 -0.1292 0.0958 -0.2457 0.1368 -0.2731 -0.2258 -0.1148 -0.2448 0.1900 0.2364 0.2102 0.1655 -0.1798 0.1089 0.1330 0.1756 -0.1946 -0.1583 -0.0836 0.1532 -0.2482 0.1735 -0.2461 -0.2744 0.2347 0.2731 0.2837 -0.1418 0.1954 -0.3065 -0.1047 -0.1148 0.1482 0.2149 0.1325 -0.2296 0.1634 -0.1266 -0.2068 0.1562 -0.1494 -0.1098 0.1524 -0.0962 -0.1912 0.2060 0.2744 -0.1393 0.2022 -0.1824 -0.1418 0.1524 0.1558 0.1279 -0.1587 -0.2351 -0.2385 0.1325 -0.1423 0.2005 -0.1490 -0.1942 0.2845 -0.1878 0.1385 -0.1321 -0.1726 0.3081 -0.2575 -0.1878 0.1423 0.1625 0.1853 0.1334 0.1169 0.1566 -0.3698 0.2389 0.1781 -0.1469 0.1912 0.1802 0.2005 0.2883 -0.1942 -0.3352 0.1701 0.1756 0.1275 -0.1178 0.1625 0.2246 0.1186 0.2976 0.1347 -0.1465 0.1435 0.2393 0.1764 -0.1511 0.1152 -0.1967 -0.1769 0.2786 -0.1245 -0.2545 -0.2655 0.1414 -0.1233 0.1465 -0.2250 -0.1866 -0.2191 0.1625 -0.2001 -0.1317 -0.2343 0.1528 0.1216 0.2064 -0.2022 -0.1731 -0.1233 0.2638 0.1731 -0.1363 0.2385 0.2727 -0.1283 0.1034 -0.1216 0.1710 -0.1908 -0.2212 0.2051 0.1347 -0.2292 0.2047 -0.1473 -0.1735 -0.1410 0.1575 -0.1684 -0.1870 -0.1828 0.1701 0.1748 -0.1119 0.2596 0.1431 0.3352 -0.2018 0.1439 -0.1575 -0.1612 0.1009 0.2550 0.3415 -0.1764 0.2001 -0.1959 -0.1545 -0.1477 -0.1321 0.1342 -0.1900 -0.0908 -0.1477 0.2144 -0.1621 0.2448 0.1680 0.1604 -0.1482 0.1857 0.2448 0.2453 0.1376 0.2925 -0.2022 -0.2486 0.2579 0.1317 -0.2263 -0.1279 0.1389 -0.2237 0.1612 0.1148 0.1532 0.1912 -0.2984 0.1376 -0.1537 0.1541 0.1140 0.3947 0.2642 -0.1916 0.1317 0.2740 0.2009 -0.2482 0.1528 -0.1347 0.1672 -0.3014 -0.2917 -0.2837 -0.2149 0.2491 -0.1334 0.1486 -0.1393 -0.1321 -0.1182 0.1414 0.1148 0.2828 -0.2140 -0.1317 -0.2161 0.1701 0.2339 0.2191 0.2592 -0.1857 0.2005 0.1811 0.1705 -0.3896 -0.1553 -0.1237 -0.2005 0.1591 -0.1190 0.0853 -0.1026 0.2782 -0.2009 -0.1068 0.1473 -0.2051 0.1245 0.2744 0.1477 -0.2444 0.2187 0.3554 0.1532 -0.2064 0.1629 0.1726 0.1680 0.1921 -0.1980 0.2157 -0.3748 0.2102 0.0954 0.2258 0.1490 -0.1650 -0.3225 -0.2060 -0.1997 -0.1684 0.2355 0.2064 -0.2913 0.1136 -0.2094 0.1444 -0.1486 -0.1245 -0.1051 0.1532 -0.3022 0.1372 0.1811 -0.2149 0.0996 0.1296 -0.1862 0.1418 0.1705 -0.2740 -0.1895 -0.2153 0.1726 -0.1845 -0.1283 -0.1912 0.2748 0.1347 0.1680 0.2068 -0.1237 -0.3157 -0.2246 -0.1667 0.1908 -0.1638 -0.1667 0.2440 0.2680 0.2786 0.1410 0.1680 0.1393 -0.2157 -0.2111 0.2360 -0.2630 -0.1946 -0.2680 0.2680 0.1469 0.1347 0.1862 0.1714 -0.1684 -0.3267 -0.1511 0.2402 -0.1963 0.1469 0.2503 -0.1287 0.1245 -0.1870 0.1862 0.2064 -0.2689 0.2149 0.1878 0.1456 -0.2241 -0.1663 -0.2402 -0.1566 -0.1300 -0.1511 -0.3744 0.2478 -0.2837 0.2056 0.2448 0.2875 0.2786 0.1625 0.1735 -0.1874 0.2778 0.1482 -0.2727 0.4141 0.3373 0.1423 0.1777 -0.2626 0.4192 -0.1612 0.1908 -0.1946 -0.2448 -0.2043 0.1777 0.2550 -0.1325 -0.2786 0.2014 -0.1579 0.1081 -0.2651 -0.1781 0.3119 0.2119 0.1220 0.1098 -0.3166 0.1325 0.1093 0.1642 -0.2339 0.1777 0.2060 -0.2157 0.1866 -0.1173 -0.2102 -0.1824 -0.1714 -0.1051 -0.2018 0.1490 -0.1085 0.1714 0.1287 -0.1650 -0.1566 -0.1418 -0.2043 0.1904 -0.3170 0.2199 0.1862 0.1528 0.2976 0.2051 -0.3217 -0.2478 -0.1313 0.1220 -0.1853 -0.1131 -0.1705 -0.2140 -0.1507 0.2005 -0.1279 -0.2111 -0.1338 -0.3073 -0.3065 0.2634 0.1220 0.3314 -0.0718 -0.2486 0.1667 0.1705 0.1098 -0.2702 0.2934 0.2385 0.1144 0.1524 0.1393 0.2296 0.1608 -0.2212 -0.1372 0.4525 0.2588 0.1680 -0.2647 -0.2334 0.2740 -0.1292 0.1393 0.1195 0.1241 -0.1186 -0.2220 -0.1857 0.1456 -0.2111 0.2837 -0.2165 -0.2545 0.2305" HIT_INDICES="1 7 8 10 12 18 23 24 29 31 37 43 51 55 63 67 90 98 99 105 108 113 125" ES_PROFILE="0.0338 0.0287 0.0722 0.1060 0.1397 0.1347 0.1393 0.1828 0.1874 0.2212 0.2161 0.2111 0.1866 0.2009 0.1764 0.1908 0.0207 -0.0038 0.0397 0.0346 0.0587 0.0633 0.0000" RANK_AT_ES="31.0000" RANK_SCORE_AT_ES="7.0400"/>
  <DTG RANKED_LIST="SexDevelopmentGenesPRL_remapped.rnk" TEMPLATE="na_as_pre_ranked" GENESET="gene_sets.gmt#HP_ABNORMALITY_OF_THE_NASAL_DORSUM" ES="0.2203" NES="1.1556" NP="0.2698" FDR="1.0000" FWER="1.0000" CHIP="ftp.broadinstitute.org://pub/gsea/annotations_versioned/Human_Gene_Symbol_with_Remapping_MSigDB.v7.5.1.chip" RND_ES="-0.1414 -0.2296 0.1900 -0.1410 -0.2102 -0.1663 0.1731 0.1587 0.1431 -0.1676 0.1262 -0.0840 -0.1342 0.2588 -0.2089 0.2161 0.2115 -0.1866 -0.1144 -0.1507 -0.1819 0.1178 0.1862 -0.1393 -0.3744 -0.1321 0.2115 0.1418 -0.1718 -0.1507 0.1152 0.1317 -0.1608 -0.2060 -0.1997 -0.2503 0.2047 0.2343 0.1296 0.1583 -0.1321 0.1815 -0.1925 -0.2448 -0.2191 -0.1283 0.1528 -0.2005 -0.2199 -0.1182 0.2195 0.2579 -0.2921 0.2381 0.1237 -0.1431 -0.1195 0.2212 -0.1507 0.2575 0.1055 -0.1857 -0.1279 0.2389 0.2837 -0.1655 -0.2934 0.2216 -0.2149 -0.1271 0.2203 0.1397 -0.1435 0.1233 0.1608 0.1971 -0.2448 0.2203 -0.1638 -0.1874 -0.1541 -0.1760 -0.2967 -0.1591 0.2296 0.1857 0.2157 0.1663 0.1283 0.2634 -0.2263 0.2507 0.1287 0.2220 -0.1735 0.1338 -0.3022 0.1558 -0.1583 -0.1807 0.1650 0.2157 -0.1566 -0.2444 0.2056 0.1604 0.2039 -0.1473 0.1072 0.3229 0.1705 -0.1832 -0.2161 0.1735 0.1334 -0.2043 -0.1908 0.1562 0.2203 -0.1435 -0.1916 0.2296 0.2883 0.2545 -0.2056 -0.1173 0.1507 -0.1473 -0.1038 0.1325 0.1558 -0.1895 0.1714 -0.1954 0.1300 -0.1566 -0.2187 -0.1380 0.2098 0.1629 -0.1397 0.1904 0.2149 0.2558 -0.1625 0.2005 -0.1325 0.0971 -0.1878 0.2161 -0.1912 -0.1444 0.2056 -0.2246 0.2364 -0.1418 -0.2305 0.2018 0.3791 0.2896 -0.1676 0.1081 0.2478 0.2621 -0.1963 -0.1722 0.2305 0.1136 0.0891 0.1963 -0.1321 0.2604 0.1726 -0.1608 -0.1334 0.1583 0.5298 -0.1705 0.2499 -0.1866 0.1726 0.2402 -0.2241 -0.1410 -0.1815 0.2149 -0.1676 0.2111 0.2014 -0.1866 0.1992 0.2005 -0.1427 0.1127 0.2427 -0.1351 -0.0971 0.3309 0.1423 -0.1832 -0.2102 0.1482 0.1465 -0.2478 0.3124 -0.1807 -0.1553 -0.1317 0.2790 -0.1347 -0.1760 0.1127 -0.1178 0.1469 -0.1431 0.1173 0.2415 -0.2246 -0.1621 0.1714 0.1575 0.2389 0.1494 0.1152 -0.1959 -0.2744 -0.1439 -0.1051 -0.2153 0.1515 -0.1321 -0.1199 -0.3217 0.1558 -0.1701 -0.1722 -0.1912 0.1718 0.2343 -0.1587 -0.2047 -0.2828 0.1659 0.1439 -0.1828 0.1376 0.1245 -0.2934 0.2630 0.1916 0.2187 -0.1954 -0.1731 0.1520 -0.2068 -0.1735 -0.1807 -0.1047 0.1604 0.1537 -0.2191 -0.1921 0.1330 0.2600 0.1123 -0.2740 -0.1275 -0.1769 -0.1604 -0.2491 -0.1874 0.1199 0.1347 0.1393 -0.2001 0.0903 -0.1735 0.1351 0.2165 0.3567 -0.1726 -0.2824 0.2528 0.2246 -0.1997 0.1385 0.1325 0.3022 0.2360 -0.1760 0.1587 -0.2528 -0.1976 0.1266 -0.3757 0.2022 0.2005 0.2056 0.1802 0.1292 0.3613 -0.2634 0.2832 0.1752 0.1895 -0.1241 -0.1520 -0.1351 0.2258 0.1427 -0.1705 -0.1819 0.1528 -0.1330 -0.2938 0.1976 0.1710 -0.1330 -0.2630 0.1431 -0.0975 -0.1718 0.3225 -0.2018 0.1997 0.2149 -0.1224 0.1608 -0.2153 -0.2060 0.2111 -0.1726 0.2187 -0.1946 0.1507 -0.5205 0.2731 0.1524 -0.1866 0.3364 0.2389 0.1705 0.2402 -0.1186 0.1237 0.1106 0.1672 -0.2102 0.2296 -0.1811 -0.1781 0.0844 0.2014 -0.1714 -0.1710 0.2406 -0.1870 0.1946 0.0958 -0.3183 -0.1959 -0.2203 -0.1655 -0.1621 0.1638 -0.1921 -0.2921 -0.1541 -0.1912 -0.2005 0.1537 0.2596 -0.1131 0.3280 -0.1659 0.1819 -0.1967 -0.2351 0.1271 -0.2942 -0.3035 0.1271 0.1545 0.1465 -0.1283 -0.1494 0.1583 -0.2191 -0.1245 0.2026 0.1735 -0.1997 0.1427 0.3309 0.2588 0.1604 -0.1376 0.1904 -0.2499 -0.1477 0.1769 -0.2254 -0.2060 -0.1473 0.2398 0.1317 -0.1249 -0.2089 -0.1570 0.1376 -0.1617 0.1752 0.2630 -0.3170 0.1186 0.1511 -0.1950 -0.2199 -0.3660 -0.1710 0.1807 -0.2689 -0.2786 -0.1368 0.2541 -0.1558 -0.1389 -0.2491 0.1904 -0.1380 0.1659 0.2051 -0.2018 0.2647 0.1579 0.1819 -0.1334 0.1954 -0.1055 0.2630 -0.1921 0.2402 -0.1959 0.2305 0.2453 0.1338 -0.2301 0.3221 0.1507 0.2942 -0.1819 -0.1997 -0.2250 0.1482 0.1946 0.1946 0.2448 0.1832 0.2444 -0.1427 -0.2051 -0.2448 0.2208 0.1515 -0.2486 -0.2495 0.1714 0.1380 -0.1300 0.1566 0.2195 0.1667 0.1946 -0.1701 -0.1895 0.1764 -0.1144 0.1849 -0.2879 -0.1663 0.2389 -0.1385 0.2098 0.1612 -0.1279 -0.1545 0.2731 -0.0984 0.1317 -0.2064 -0.0895 -0.1710 0.1959 0.2246 0.1410 -0.1710 -0.1351 -0.2410 0.1672 0.0903 -0.1448 -0.2056 -0.1802 0.1271 -0.3179 0.2296 0.2060 0.1980 0.1397 -0.1566 -0.1878 -0.1701 -0.0734 0.1123 0.2241 -0.2491 0.1756 -0.1385 0.2009 0.1853 0.1714 -0.2250 0.1617 0.2060 -0.1752 -0.1718 0.1591 -0.1857 0.2634 0.1570 0.1798 -0.2187 0.1477 -0.1110 0.1583 0.1912 0.1186 0.2051 0.1819 -0.2073 0.2199 0.1971 -0.1866 0.1954 -0.1520 -0.1807 0.1152 0.1393 0.1638 -0.2089 -0.1604 -0.1583 -0.1190 -0.1976 0.2018 -0.1866 -0.2115 -0.1667 0.1241 -0.1807 -0.1781 -0.1942 -0.1604 0.1621 0.2545 -0.1612 -0.2106 -0.1524 0.1469 -0.3457 0.1178 -0.1870 0.1710 0.1967 0.1482 0.1486 0.0878 -0.2702 -0.1929 0.2436 -0.2393 -0.1849 -0.2068 0.3031 0.3305 0.2545 0.1477 -0.1608 0.1030 -0.2583 0.2545 -0.1334 -0.2444 -0.1511 -0.2094 0.1997 -0.2064 0.1870 0.1604 -0.1199 -0.2258 0.1684 -0.1857 0.4086 0.1680 0.2301 0.1477 -0.2254 -0.2537 -0.2250 0.1262 -0.2740 -0.2246 0.1537 0.2879 -0.2537 -0.2537 -0.2203 -0.1811 -0.2925 0.2212 -0.1659 0.1916 0.1976 0.1051 -0.2089 0.1579 -0.1971 -0.2482 -0.1241 0.1866 -0.2875 0.1469 0.1444 0.3322 -0.1266 0.2212 -0.3423 -0.1131 0.2828 0.2208 0.1266 -0.1992 -0.1423 0.1883 0.1532 -0.1098 -0.1060 -0.2115 -0.1220 0.2457 0.2676 -0.2875 0.1397 -0.2427 -0.1862 0.2005 -0.2389 0.2398 -0.1963 0.1916 -0.0996 0.1558 0.2288 0.1722 0.1954 0.1786 0.2187 0.1190 0.1946 -0.2047 -0.1832 -0.1591 0.2191 0.1233 -0.1756 -0.2398 -0.2351 -0.1292 0.3124 -0.1811 -0.1520 0.1963 0.1764 -0.1866 -0.1591 -0.2106 -0.1764 -0.1203 0.2026 -0.1338 -0.2254 0.2503 0.1773 0.1997 0.1857 -0.2778 -0.1587 -0.2102 0.2191 0.1764 -0.2296 -0.2448 -0.1283 -0.1621 -0.2381 -0.2140 -0.1469 0.1524 0.1722 -0.2769 0.1541 -0.2208 -0.1562 -0.3027 0.1140 -0.1553 -0.2495 -0.1190 -0.1562 0.1482 0.2457 0.0861 -0.1967 -0.1127 -0.1634 0.2246 -0.1465 -0.1583 0.1655 0.2208 0.1807 -0.2389 0.1701 -0.1583 -0.1807 0.1967 0.1815 -0.1845 -0.2976 -0.1494 -0.2098 -0.2267 0.2157 -0.1228 -0.3221 -0.1798 0.1583 -0.2187 0.2406 0.2115 0.1735 -0.1300 -0.1815 0.1722 -0.1119 -0.1532 -0.2056 -0.1157 -0.1423 -0.2250 0.2385 -0.1338 -0.2727 0.1325 -0.1448 -0.1705 0.1828 -0.1389 -0.2241 -0.2545 0.2191 0.2389 0.3449 -0.1862 -0.1997 -0.2051 0.2208 -0.2119 -0.2533 0.2216 0.1760 -0.1190 0.1275 0.2440 0.2672 -0.1140 0.1667 -0.2740 0.1321 -0.1266 -0.3411 -0.2448 0.1862 -0.2309 -0.1731 -0.1621 -0.1701 -0.1612 -0.3495 -0.1562 0.2098 0.1579 -0.2588 0.2398 0.1173 0.1423 -0.0941 -0.3115 0.2794 0.1081 0.1908 -0.1929 0.1925 0.1266 0.1363 0.1136 0.1448 -0.1435 -0.2389 -0.2486 0.1541 -0.1575 0.1047 -0.2596 0.2051 -0.1241 0.1874 -0.2545 0.1802 0.1380 -0.1262 -0.1950 0.1575 -0.2778 0.2153 0.2642 0.1372 -0.2212 -0.1764 0.2060 0.2288 -0.1950 0.1752 0.1005 -0.1726 0.1380 -0.3356 -0.1245 0.2448 -0.1144 0.1262 -0.1427 -0.2296 -0.1634 0.1241 0.1427 -0.1667 0.3512 -0.1157 -0.2398 -0.1760 -0.1650 0.2203 0.3077 -0.1815 -0.2727 0.1228 -0.2575 -0.2199 -0.1190 -0.1587 0.1444 0.2626 0.1769 0.1140 0.2018 0.2089 -0.1283 0.2241 -0.2491 -0.3605 0.1963 0.2039 0.1081 -0.3018 0.1317 0.1874 -0.1275 0.1916 -0.2077 -0.2191 0.1482 0.1604 0.1439 -0.2630 -0.1051 0.1342 -0.1625 -0.1718 -0.1532 -0.2106 -0.1667 0.1317 -0.1224 0.2309 0.2258 0.1874 -0.1688 0.1414 -0.2782 0.2491 -0.1047 -0.1347 -0.2347 -0.1469 -0.1271 0.1186 0.0937 0.2047 -0.1262 -0.1608 0.2263 0.1921 0.1482 -0.1570 0.1541 -0.1705 -0.1853 0.1760 0.1904 0.2018 0.3309 -0.4183 -0.1427 0.2642 0.1553 -0.2347 0.1397 -0.1562 -0.1359 -0.1537 -0.1718 -0.2786 0.1076 0.2334 0.3364 0.1701 0.1752 -0.1144 0.1338 -0.2769 -0.3601 -0.2773 0.3744 -0.2005 0.2296 0.2288 0.1389 -0.1127 0.2305 0.1718 -0.1123 -0.2208 0.2157 -0.2288 0.1482 0.1849 -0.1456 0.1629 0.2334 0.1414 0.3111 0.1760 0.2575 -0.2782 0.2486 -0.1954 -0.1925 0.1710 0.1385 -0.2199 -0.0984 0.1249 0.1895 -0.2258 0.2073 -0.2051 0.1726 -0.1625 0.3162 -0.1954 -0.2921 0.1710 -0.1532 0.2334 0.1773 -0.1368 -0.3609 0.1621" HIT_INDICES="1 5 9 17 19 20 27 37 38 39 42 51 52 53 60 83 88 90 94 97 101 104 110" ES_PROFILE="0.0338 0.0481 0.0625 0.0380 0.0718 0.1152 0.1005 0.0566 0.1000 0.1435 0.1676 0.1334 0.1769 0.2203 0.2056 0.0355 0.0401 0.0739 0.0882 0.1123 0.1266 0.1507 0.1456" RANK_AT_ES="53.0000" RANK_SCORE_AT_ES="1.5500"/>
  <DTG RANKED_LIST="SexDevelopmentGenesPRL_remapped.rnk" TEMPLATE="na_as_pre_ranked" GENESET="gene_sets.gmt#GOMF_TRANSCRIPTION_COREGULATOR_ACTIVITY" ES="0.2972" NES="1.1567" NP="0.2757" FDR="1.0000" FWER="1.0000" CHIP="ftp.broadinstitute.org://pub/gsea/annotations_versioned/Human_Gene_Symbol_with_Remapping_MSigDB.v7.5.1.chip" RND_ES="-0.3494 -0.3059 0.1178 -0.1146 -0.2150 0.1810 -0.1794 0.1771 -0.3043 -0.2158 0.2530 -0.2585 -0.2451 0.2237 -0.2672 -0.3399 -0.1502 0.2451 -0.2403 -0.2593 -0.3067 0.2672 -0.1921 0.2759 0.2403 -0.3834 0.2625 0.2190 0.2933 -0.3368 0.4047 -0.2237 0.2656 -0.4055 -0.2206 -0.2095 -0.3628 0.2269 0.3154 -0.2482 -0.3621 0.3186 0.1202 -0.2838 0.3447 0.3581 0.3091 -0.4917 0.3051 0.1810 0.2751 -0.2696 0.2411 0.3929 0.3534 0.3929 0.3051 0.2134 -0.2443 0.1383 -0.1921 -0.3004 0.1652 -0.3747 0.3043 0.1834 0.2593 -0.2830 0.2221 0.2395 0.3565 -0.2538 0.1937 -0.1415 -0.2490 0.2672 -0.3320 0.2443 -0.2656 -0.2466 0.2221 0.4672 -0.1810 0.2577 0.2158 0.3320 0.3368 -0.2237 -0.1439 -0.2625 0.2854 -0.2783 0.1937 0.2395 -0.3526 -0.3881 -0.2190 0.2870 0.3874 0.2806 0.1826 0.2000 0.2055 0.1976 -0.2767 -0.1534 0.1700 0.3534 0.1739 -0.3715 -0.3194 0.3312 -0.2743 -0.2142 0.4016 0.2617 0.1929 -0.1802 0.2798 -0.3739 -0.2316 -0.2277 -0.1565 0.1968 -0.2569 0.1375 -0.3660 0.2158 0.2696 -0.2435 -0.1810 0.2182 -0.2830 0.3241 0.2964 -0.1360 -0.2269 0.3565 0.1850 0.1470 -0.1723 -0.1628 -0.2530 -0.2269 -0.1881 0.3534 0.1945 0.2419 0.2087 0.2221 -0.3715 0.2237 0.2490 0.2625 -0.2656 0.2664 0.3099 -0.2158 -0.2498 0.3802 -0.2656 -0.1668 0.2664 0.2071 0.1296 0.1913 0.2364 -0.3455 -0.2759 -0.2198 0.1312 -0.2150 -0.2482 -0.2972 0.1874 -0.2577 -0.4063 0.2877 -0.4451 0.2846 0.3874 -0.3502 -0.2696 0.1589 0.4190 -0.1209 -0.1842 0.3107 0.1526 0.3889 -0.1723 -0.2419 -0.2134 -0.1842 0.3099 -0.3020 0.2356 -0.2530 -0.2403 -0.2719 -0.3320 -0.1874 0.1534 0.3613 -0.3763 -0.1581 -0.3091 0.4791 -0.2704 -0.3542 -0.2506 -0.1794 -0.2711 -0.3186 0.1826 -0.2356 -0.2332 -0.1668 -0.2245 -0.1755 0.1794 -0.2972 -0.1462 -0.3613 0.2569 -0.2751 -0.3146 -0.2285 -0.2008 0.3273 0.2482 0.2261 0.2759 0.2182 -0.1874 0.1858 -0.1739 0.2980 0.2870 0.2356 -0.1874 0.1352 0.2292 0.2696 -0.2672 0.2206 -0.2032 -0.2751 -0.2443 0.2190 0.3502 -0.2632 0.2055 0.2332 0.2158 -0.1889 -0.2696 0.1929 0.3628 -0.1984 -0.2261 -0.3320 -0.2798 0.3004 0.3146 -0.2964 -0.1771 -0.2711 -0.4055 -0.3265 -0.2830 -0.2664 0.2569 -0.2933 -0.2498 0.1842 0.2229 -0.2783 0.3225 -0.2506 -0.2545 0.3004 -0.3067 -0.3415 0.1684 0.2893 0.2395 -0.1557 -0.2158 -0.2672 0.1455 -0.1739 0.1842 -0.3581 -0.1889 0.1565 -0.1391 0.2664 -0.1036 -0.2308 -0.1289 0.2593 -0.3233 -0.2530 -0.2538 -0.2751 -0.1976 0.2277 -0.2395 0.1818 -0.2482 0.2498 0.1415 0.3051 0.2830 -0.2569 -0.1842 0.1960 0.1676 0.1462 -0.2332 0.2925 0.1352 -0.2759 0.3621 0.2577 -0.3304 0.2103 -0.2569 0.3534 0.1486 0.1929 0.1960 0.3447 0.4261 0.2490 0.3233 0.1921 -0.1439 0.1613 -0.3502 -0.2134 -0.3581 -0.1968 -0.2759 0.1644 -0.2261 -0.1755 0.1415 0.3138 -0.2964 0.1447 0.1723 0.2206 -0.2237 0.3628 -0.2798 -0.2577 -0.2403 0.2308 -0.2553 -0.2356 -0.3700 0.2569 0.2356 -0.1802 -0.2356 -0.2877 -0.2917 -0.3660 0.3281 -0.2047 -0.2261 0.2791 0.3217 0.2221 0.3012 -0.3407 0.3589 -0.2411 -0.3889 0.2719 0.2277 0.1976 0.4269 -0.1289 0.2221 0.3138 0.3399 0.2791 0.3462 -0.1296 0.1534 0.2055 -0.2751 0.3715 -0.4150 0.2680 -0.1597 -0.3494 0.1668 -0.2229 0.2877 0.1652 -0.1794 -0.1565 0.2364 0.1921 -0.1858 -0.2024 -0.3130 0.1763 0.2593 -0.1850 -0.4435 -0.3352 -0.2356 0.3273 0.2277 0.1802 -0.2111 -0.1652 0.3225 0.1423 0.1747 0.2395 -0.3352 0.2435 0.2016 -0.3834 -0.3889 -0.2593 0.2759 0.1549 -0.2490 -0.2190 0.2933 0.2403 0.2569 0.2696 -0.2411 -0.2609 -0.1660 -0.3099 -0.1462 -0.1462 0.1415 0.2443 0.1542 0.2174 0.2893 0.2482 0.2348 0.3012 -0.1881 -0.1723 0.1447 0.2917 0.3320 0.2696 -0.1897 -0.2047 0.2530 -0.2111 -0.3217 -0.2261 0.2364 -0.2055 0.3573 -0.1249 -0.3241 0.2743 0.3241 -0.2522 0.2158 -0.4522 0.3194 -0.1636 -0.1439 -0.1249 -0.2443 -0.2838 -0.1676 -0.1494 0.4838 0.3542 0.1960 -0.1684 0.2435 -0.2190 -0.2838 0.3881 -0.3312 -0.1755 0.1834 -0.1976 -0.3368 -0.2870 0.2877 -0.2103 -0.1960 0.2759 0.2482 -0.3700 -0.3439 -0.1573 -0.2664 0.2482 -0.1826 -0.2356 0.3265 0.2237 -0.3526 0.3494 -0.2292 -0.2000 0.3747 -0.3700 0.4917 0.1881 -0.2024 0.2696 0.2047 -0.1874 -0.2206 -0.2229 0.2182 -0.4103 0.2111 -0.2743 0.1660 0.4609 0.2830 -0.2419 -0.1502 -0.1834 0.2530 0.2704 0.2182 0.2522 -0.1945 -0.1826 -0.2877 0.2451 -0.3747 -0.3154 -0.4008 0.2704 -0.1826 -0.1858 0.2111 0.2830 0.3233 -0.2656 -0.3154 -0.2158 0.4830 0.1834 0.2585 -0.2134 -0.4277 0.1976 -0.1676 0.3130 -0.1850 0.1945 0.2182 0.2103 -0.2577 0.2419 0.2680 -0.1486 -0.3581 0.1439 -0.3439 -0.1700 0.3178 0.3842 -0.2522 0.3842 -0.2150 -0.1581 0.1858 0.2047 0.2364 -0.3439 0.3447 -0.4577 0.3304 0.1636 0.3937 -0.4261 -0.2877 -0.2957 -0.1763 -0.2885 -0.2490 0.2087 -0.1747 0.3352 -0.1747 0.4087 -0.2672 -0.2783 0.1889 -0.1589 -0.1470 0.1360 0.1573 0.2174 0.2348 0.3565 0.2632 0.3447 -0.2221 -0.1447 -0.1723 -0.3146 -0.1589 0.3708 -0.2656 -0.2877 -0.2419 -0.2522 -0.2854 0.2783 -0.1186 -0.3399 -0.3526 0.3486 -0.2190 0.3178 0.2933 -0.2941 0.1794 0.2016 0.2506 -0.2348 -0.2609 0.1723 0.2419 0.2158 0.3708 -0.2237 -0.2356 0.1787 -0.2032 0.1929 0.1874 0.3273 -0.1462 -0.2395 -0.2261 0.1597 0.1613 0.3621 -0.3154 -0.3178 -0.2506 0.4364 -0.1889 0.3834 0.2277 -0.1984 -0.4095 -0.2332 0.1352 0.2087 -0.1874 0.2119 0.4403 -0.1755 -0.3486 0.2324 -0.2980 -0.2498 -0.4174 -0.2569 -0.3652 -0.1700 -0.1328 0.2743 -0.2656 -0.2759 -0.1739 0.2024 0.2277 0.3091 0.1755 0.3415 0.2933 0.1628 0.1502 -0.2134 0.2443 -0.2063 0.1644 -0.2783 -0.2190 0.1668 -0.2016 0.1462 -0.3399 -0.3099 0.2933 -0.2498 -0.1889 0.2830 -0.5360 -0.2617 -0.2364 -0.1794 0.3265 0.3138 -0.3534 0.3542 0.4269 0.2063 0.1636 -0.3320 -0.4964 0.2545 -0.2237 -0.1676 -0.3312 -0.4095 -0.1439 -0.2506 0.2285 -0.3138 0.3929 -0.2111 0.2617 -0.3304 0.2419 -0.2458 -0.3668 0.2451 -0.3304 0.2458 0.2806 -0.5186 -0.2182 -0.1534 0.3874 0.3526 -0.1360 0.3842 -0.1881 0.2198 0.1597 -0.2498 0.1478 0.1984 -0.3913 -0.3012 0.3399 -0.2696 -0.3502 -0.4870 0.2285 -0.1787 0.1217 -0.2759 0.2680 -0.1960 -0.2625 -0.2798 0.2609 -0.1415 0.2751 0.3668 -0.2451 -0.2316 -0.2759 -0.3138 -0.2980 0.1668 0.2095 0.1660 -0.5138 -0.3676 0.2759 0.1889 0.2134 0.1352 0.2798 0.2743 0.4538 -0.1755 0.1415 -0.3099 -0.3138 0.2332 -0.1802 -0.2877 -0.2577 -0.3059 -0.2308 0.3968 -0.2071 0.1447 -0.2933 -0.3881 -0.1889 -0.3273 -0.2577 -0.2569 -0.2506 -0.2111 0.2277 -0.2972 -0.2846 0.1652 -0.2356 0.2245 0.2348 -0.2134 -0.2348 -0.3233 0.2016 0.2711 0.3613 -0.3660 -0.3312 0.5439 -0.2285 -0.2957 -0.3407 0.1810 -0.2664 0.4016 -0.3668 -0.1549 -0.2482 0.4174 -0.2016 -0.1897 -0.1589 -0.1194 0.2245 0.2854 -0.3613 0.3328 0.2285 0.1470 0.1937 0.1715 0.3455 -0.2190 0.2158 0.4103 0.1834 0.3233 -0.2182 0.2269 0.2198 0.2696 0.2498 0.2316 0.2174 0.2032 -0.1794 0.2198 -0.2158 -0.1881 0.1589 0.2095 0.3091 -0.1968 0.3447 0.2846 0.3399 -0.2617 0.2063 -0.2941 -0.3352 0.1644 -0.2577 0.2806 0.3660 -0.3186 0.1731 0.2016 -0.2411 -0.2435 -0.3787 -0.4870 -0.2332 0.1937 0.1945 -0.3020 -0.2150 -0.2047 0.1826 -0.2372 -0.2206 0.2198 0.2672 -0.1889 -0.2364 0.2332 0.2593 0.1273 -0.2285 0.2569 0.2364 -0.3115 -0.3802 -0.3328 0.1526 -0.1375 0.2063 0.3154 -0.3534 -0.1874 -0.2435 -0.3178 -0.5968 0.2870 -0.3012 -0.3700 -0.2174 -0.1130 0.1929 0.2047 -0.3534 -0.1747 -0.1723 0.1913 -0.2316 -0.1265 0.2150 0.1589 -0.2435 0.3186 -0.1968 0.6221 0.1913 -0.3138 0.2095 0.1881 0.2870 0.2095 0.2783 0.2261 0.2245 0.5660 0.2364 -0.2854 0.2016 -0.4538 0.4063 -0.2617 0.3747 0.1913 0.2466 0.2269 -0.2964 -0.1794 -0.4711 -0.2846 -0.1794 0.3051 -0.3154 0.2617 0.1628 0.3107 -0.3652 -0.2221 0.2893 0.2292 0.3913 0.1771 0.3360 -0.1945 -0.1486 0.3225 0.2055 -0.5439 0.2846 -0.1328 -0.2672 -0.5186 -0.5320 0.1557 0.1715 -0.2625 -0.1549 0.1668 0.3312 -0.1984 0.3352 0.2443 -0.1700 0.2150 -0.2877 0.4395 -0.2348 -0.3059" HIT_INDICES="20 25 28 31 33 44 45 62 82 110 113" ES_PROFILE="-0.0830 -0.0269 0.0466 0.1202 0.2024 0.2063 0.2972 0.2490 0.1747 0.0308 0.1043" RANK_AT_ES="45.0000" RANK_SCORE_AT_ES="2.1100"/>
  <DTG RANKED_LIST="SexDevelopmentGenesPRL_remapped.rnk" TEMPLATE="na_as_pre_ranked" GENESET="gene_sets.gmt#HP_MALE_PSEUDOHERMAPHRODITISM" ES="0.2466" NES="1.1571" NP="0.2746" FDR="1.0000" FWER="1.0000" CHIP="ftp.broadinstitute.org://pub/gsea/annotations_versioned/Human_Gene_Symbol_with_Remapping_MSigDB.v7.5.1.chip" RND_ES="0.2602 -0.1932 -0.1261 -0.3864 0.2182 0.1795 0.2114 -0.1739 -0.2625 0.3307 -0.3045 0.1943 -0.2557 0.1727 -0.1318 -0.2091 0.1898 -0.1682 -0.1909 -0.1386 0.1932 -0.2375 -0.1852 -0.1227 0.1307 -0.2409 -0.2955 0.1477 0.2477 -0.1818 -0.1761 0.1125 -0.2898 -0.1693 0.1864 -0.2989 -0.2284 -0.1852 -0.1534 0.2943 -0.2625 0.2909 -0.2080 -0.4193 -0.2500 -0.2091 -0.2477 -0.2364 -0.2580 0.2580 -0.1864 0.1216 -0.1818 0.2489 0.2307 -0.1534 0.2795 0.1739 -0.2295 -0.2739 -0.2920 -0.1830 0.1523 -0.2182 -0.2636 0.0966 -0.2352 -0.1830 -0.3148 -0.1625 0.2239 0.1818 -0.1182 0.2511 -0.2205 -0.3318 0.3011 0.4386 0.1591 0.4057 -0.2307 -0.2909 0.2727 0.1602 0.1580 -0.1943 -0.1932 -0.3193 0.2239 0.2398 -0.1784 0.1818 -0.1420 -0.1102 -0.1205 -0.1852 0.1625 0.3136 0.1682 0.2420 -0.3057 -0.1398 0.1886 0.1500 0.1625 0.1830 -0.1500 0.1977 0.1205 0.1625 -0.1568 0.1261 0.1534 -0.1909 0.2034 -0.1307 0.2727 -0.1261 0.1841 -0.2682 -0.2205 -0.2398 -0.1852 -0.3330 -0.2023 0.2739 0.1920 0.2114 -0.1250 0.2420 -0.1682 -0.1034 -0.2852 -0.1614 -0.1500 -0.2034 -0.2295 -0.1455 0.1557 0.1545 -0.1648 -0.2045 0.2420 -0.2227 0.2011 -0.2023 0.2557 0.1727 -0.1455 -0.1886 -0.3750 0.2125 -0.2659 -0.2125 -0.2705 -0.1955 0.1284 -0.1591 -0.1932 -0.2227 -0.3239 0.2148 -0.2091 -0.1364 0.1625 -0.2955 -0.1864 -0.1636 0.2102 -0.1739 -0.1682 0.1705 -0.2966 -0.3136 0.1636 0.2625 0.2636 -0.1216 -0.1670 0.2580 -0.1841 -0.3193 0.2398 0.3034 -0.1511 -0.1602 -0.2500 -0.2364 0.3818 -0.2420 -0.1477 -0.1898 0.2648 -0.1966 0.1693 0.1545 -0.1705 -0.1466 -0.2352 0.2932 -0.2375 0.1261 0.1307 0.2568 0.2114 -0.3534 0.3682 0.1545 0.2000 -0.2489 0.2591 -0.2307 0.1795 0.1818 -0.4409 -0.1216 -0.2295 0.1568 0.1591 0.1955 0.2034 0.1977 0.2875 0.2523 -0.1534 0.1102 -0.2818 -0.1818 0.1636 -0.2977 0.1693 -0.3102 -0.2250 -0.2045 -0.3295 0.3398 0.2523 0.2761 0.2511 0.1818 -0.3045 0.1307 -0.3159 0.2068 0.1750 0.1932 -0.1455 -0.1739 0.1943 0.1761 0.2295 0.2364 -0.2568 -0.1511 0.2477 -0.1580 0.3375 -0.1682 0.2284 -0.1125 0.1852 -0.2000 -0.2818 -0.1466 -0.1727 0.2102 0.1739 0.1955 0.1909 -0.1580 0.1818 -0.1477 -0.1727 -0.2739 0.2443 -0.2841 0.2307 0.1920 0.2614 -0.2557 -0.1761 0.3420 0.1625 -0.1534 -0.1875 -0.3489 0.2670 0.3011 0.1727 0.1614 0.1841 -0.2455 0.1375 -0.1682 -0.2000 0.3057 0.1818 -0.2455 0.1636 -0.1705 0.2239 0.1580 -0.1693 0.1841 0.2523 0.1943 0.1670 -0.1909 -0.2693 0.1477 0.2205 -0.2057 0.1750 0.2568 -0.1409 0.2182 -0.1261 -0.2114 -0.3011 0.2011 -0.1455 -0.1875 0.2966 0.2273 0.2750 0.2466 0.1648 0.1750 -0.3693 0.2568 0.1420 -0.4045 -0.2193 0.2341 -0.2375 -0.3159 0.2773 -0.1568 -0.2568 -0.1955 0.1784 0.1830 0.1739 0.1773 -0.1875 0.1636 -0.1761 0.2341 0.1602 -0.1239 -0.1545 -0.1455 0.1966 0.2943 0.2523 -0.2000 0.2080 0.2045 -0.1568 -0.1273 0.1557 -0.2250 -0.2852 0.3591 0.1284 0.2102 0.1818 -0.2386 0.1125 -0.2659 -0.2591 0.2364 0.2034 -0.1648 -0.3364 0.2284 -0.1511 -0.4705 -0.2739 -0.3284 -0.2693 0.1693 0.2341 0.2500 -0.2682 -0.1136 0.1080 -0.2318 0.1841 -0.1580 0.2557 -0.1977 0.2068 -0.2466 0.2136 0.2125 0.1466 -0.3193 -0.2818 0.1477 0.2636 -0.2102 -0.1807 -0.2216 0.3614 -0.2068 0.1875 0.1273 0.2295 -0.2170 0.2205 0.2330 0.1466 0.2375 -0.1739 -0.2318 -0.2216 -0.1932 -0.2205 0.3330 0.1830 -0.2375 -0.2307 0.1693 0.1466 -0.1841 -0.2375 0.2727 -0.2068 0.2216 0.2045 -0.1432 0.2670 -0.2273 -0.2102 0.1295 0.1864 -0.1500 -0.1545 0.1534 -0.1920 0.1784 0.1818 -0.2466 0.1852 0.1398 0.1716 -0.1773 0.2727 -0.2739 0.1932 -0.1659 -0.3648 -0.2182 -0.2205 0.1602 -0.2023 0.2193 0.2216 -0.3023 0.2386 -0.2455 -0.2534 0.2489 0.2818 0.2568 -0.1818 0.2330 -0.2341 0.1466 -0.2284 0.1750 0.2136 -0.2284 -0.2489 0.2068 0.2705 0.1773 0.2102 -0.2045 -0.3455 -0.1398 -0.2466 0.1705 -0.1705 -0.3330 0.1898 0.1818 -0.4239 -0.1455 0.1909 0.2852 0.1898 0.2670 -0.1830 -0.2330 -0.1432 0.1966 -0.1682 0.1602 -0.2261 -0.1977 -0.2818 -0.2045 0.2250 -0.2045 -0.2966 0.2136 0.1932 0.2477 0.2011 0.1966 -0.1250 -0.3261 0.2227 0.3125 -0.2341 -0.2341 0.2125 -0.1807 0.2625 0.1636 0.1341 -0.2670 -0.1580 -0.4057 -0.2807 0.2000 -0.2443 -0.2420 0.2011 -0.1591 -0.2523 0.2273 0.1432 0.1295 -0.2568 0.1636 0.3080 0.2670 0.1898 -0.1773 0.1693 0.1534 -0.1852 -0.2841 0.1920 -0.3023 -0.2841 0.2091 0.5023 0.1625 0.3148 0.1205 0.2011 -0.1557 -0.2136 -0.4068 0.1443 -0.2920 -0.2045 -0.1295 0.1455 0.2182 0.1659 0.1364 -0.2489 -0.1920 -0.1852 0.3443 0.2023 0.3057 -0.2023 0.1386 -0.1523 -0.1545 -0.2170 -0.2591 0.1239 -0.1659 0.2182 -0.1307 0.2170 0.1955 0.1852 -0.1318 0.2307 -0.1739 -0.2125 -0.1773 0.2568 -0.2455 0.2830 0.1545 -0.1273 -0.3852 0.1875 -0.1727 -0.2920 -0.1125 0.1500 0.2648 -0.1511 0.2034 0.2091 0.1875 0.2057 -0.1750 -0.1466 0.2193 -0.1659 0.3375 0.2386 -0.1125 0.0841 -0.1580 0.2114 -0.2102 0.2125 0.2057 -0.1773 0.1455 -0.2159 0.2716 0.1920 -0.3875 -0.2455 -0.2466 -0.1932 0.2341 -0.1716 -0.2136 0.1557 -0.2386 0.3136 0.1205 -0.2148 0.3159 -0.1557 -0.2034 0.1102 0.2943 -0.2000 -0.2466 0.1932 -0.1500 0.1466 0.2114 0.2580 0.2318 0.1614 -0.1841 -0.1170 -0.2443 0.2466 0.1614 -0.2568 -0.1920 0.2409 -0.1205 -0.2591 -0.2182 -0.2307 0.2886 0.1534 0.2500 0.1409 0.2125 0.2125 -0.1602 -0.2205 0.2466 0.1091 0.2841 0.1705 -0.2830 -0.2250 -0.1580 0.2568 -0.1011 -0.2182 0.1727 0.1830 0.2682 -0.2023 0.1955 -0.2080 -0.2045 0.2000 -0.1909 -0.1568 0.2307 -0.1466 0.3511 -0.3955 -0.1886 0.2295 0.1489 -0.1318 -0.1693 -0.2034 0.1773 -0.1557 -0.2693 0.1943 -0.1466 0.3011 -0.1523 -0.0932 -0.1852 -0.2318 -0.1761 -0.2284 -0.1739 0.1466 -0.1989 0.1591 -0.1489 -0.1455 0.2409 -0.1625 -0.2705 -0.1761 0.2091 -0.2795 0.1773 -0.2125 0.1136 0.2159 -0.2080 -0.1886 0.1182 -0.1841 0.1398 -0.2466 0.2205 0.1727 0.2352 0.1489 -0.2193 -0.1602 0.1932 0.1375 -0.2523 0.2170 -0.2239 0.1852 0.2750 -0.1057 0.1477 0.1750 0.2727 -0.2784 -0.3148 0.1864 0.3375 0.2330 0.2443 -0.3114 0.1682 -0.1875 0.1670 -0.4091 0.1773 -0.2386 0.3398 0.3136 -0.2307 0.2898 -0.2341 -0.1989 -0.2409 -0.2795 0.2182 -0.3398 0.2011 0.2602 -0.2636 -0.1807 -0.3364 -0.3114 -0.2091 -0.0875 -0.2568 -0.2852 0.2534 -0.1830 -0.2239 0.1966 0.2761 0.1830 -0.1625 0.2136 -0.2136 0.2568 0.3057 0.1580 -0.2693 -0.2080 0.1568 -0.2011 -0.1307 -0.1261 -0.1920 -0.3705 0.2761 0.1432 0.1023 0.3398 -0.1750 0.2580 0.2534 -0.2648 0.3500 0.1545 0.2761 -0.2534 -0.2364 -0.1375 -0.2125 0.2045 -0.3216 -0.2136 -0.1841 0.1227 0.3091 -0.2250 0.1636 0.1932 0.1648 -0.2159 -0.1170 0.1693 0.2295 0.2614 0.1307 -0.2602 0.3318 -0.1966 -0.2023 -0.3557 -0.1193 -0.2795 -0.1909 0.1659 0.3955 -0.2773 0.1739 0.2011 -0.1966 0.2045 0.1818 0.1591 0.1250 0.1580 0.1841 0.1898 0.2670 -0.1500 0.3000 -0.2886 0.2568 0.2727 -0.2489 0.1193 -0.2114 0.1932 -0.1477 -0.1830 -0.1295 0.2182 -0.3568 -0.2091 -0.1739 0.1932 -0.1739 -0.1943 -0.3080 -0.2727 0.1966 -0.2011 0.1966 -0.2670 -0.3045 0.2466 -0.2341 0.2364 -0.1489 0.2364 0.2500 -0.2080 -0.2682 0.2011 0.1193 -0.1295 0.2284 0.2659 0.2261 0.3568 0.1250 -0.1523 -0.2114 0.2534 0.1636 0.2807 -0.1716 0.1875 -0.2114 -0.2693 -0.1455 0.2250 0.1750 0.2409 0.2727 0.2091 0.1841 -0.1477 0.2364 -0.3250 -0.1511 0.3261 0.2932 0.3875 -0.3170 0.3295 -0.2409 0.1920 -0.1909 0.1955 0.2057 -0.2102 -0.2125 0.0852 -0.1955 0.1466 -0.2489 -0.2932 0.2000 -0.2216 -0.2750 0.1455 -0.2364 0.2295 -0.2670 -0.1943 -0.2500 -0.3273 -0.1943 0.2045 0.1682 -0.3193 -0.1841 -0.2545 0.2000 -0.1659 0.1545 -0.1102 -0.2034 0.1977 0.2670 -0.1318 0.1409 0.2705 -0.2568 -0.3318 0.2466 -0.3705 -0.1670 0.3477 0.3398 0.1955 0.2864 0.3091 -0.2750 -0.1330 -0.2455 -0.1955 0.2909 -0.2489 0.2034 -0.1455 -0.2295 -0.1341 0.1852 -0.1273 -0.1466 0.1807 -0.2216 -0.2625 0.2364 0.2273 0.1852 -0.1716 -0.3125 0.2398 -0.1875 -0.2477 0.2761 0.2727 -0.1580" HIT_INDICES="1 2 6 10 16 22 27 36 56 63 86 87 88 93 97 124" ES_PROFILE="0.0534 0.1159 0.1511 0.1864 0.2034 0.2205 0.2466 0.2364 0.1261 0.1341 -0.0034 0.0591 0.1216 0.1477 0.1830 0.0091" RANK_AT_ES="27.0000" RANK_SCORE_AT_ES="8.3500"/>
  <DTG RANKED_LIST="SexDevelopmentGenesPRL_remapped.rnk" TEMPLATE="na_as_pre_ranked" GENESET="gene_sets.gmt#HP_FLAT_FACE" ES="0.2791" NES="1.1599" NP="0.2747" FDR="1.0000" FWER="1.0000" CHIP="ftp.broadinstitute.org://pub/gsea/annotations_versioned/Human_Gene_Symbol_with_Remapping_MSigDB.v7.5.1.chip" RND_ES="0.2975 -0.3499 0.1886 -0.2376 -0.2049 0.1852 -0.2294 0.3472 0.2668 0.4064 -0.3737 0.1116 0.1416 -0.1879 0.2818 0.2607 0.2641 0.2383 0.3887 -0.1722 -0.2226 0.1865 0.2015 0.4364 0.3125 -0.2117 0.3417 -0.1722 -0.1722 -0.1899 -0.3213 0.1430 0.2675 0.2641 0.1695 -0.1688 -0.1198 0.3356 -0.2682 0.3587 -0.2349 -0.2022 -0.1784 0.2811 0.1845 -0.1232 0.2287 0.2641 0.2076 0.2682 -0.3322 -0.1620 0.2478 0.3656 -0.1470 0.1103 0.2403 0.2771 -0.2103 0.1613 -0.1607 0.2880 0.3540 -0.2743 0.1361 0.2648 -0.1368 -0.1784 0.3118 0.3036 -0.1450 -0.2063 0.2464 0.2103 0.1559 0.1525 -0.2280 0.3302 0.1756 -0.2907 0.1191 0.2253 -0.1470 -0.1913 0.2934 0.2233 0.1702 -0.3975 0.1852 -0.3771 -0.2280 0.1852 0.2880 -0.2648 0.2035 0.2287 0.1729 0.1749 -0.1988 0.1811 0.2124 0.1879 0.2852 -0.2192 0.2083 -0.1647 -0.2587 -0.1709 0.2049 0.2369 0.2886 0.3295 -0.2056 0.3233 0.2260 0.1756 -0.2580 -0.2138 0.1913 -0.2852 0.2056 -0.1933 0.1852 -0.2076 -0.2178 0.2144 0.2090 0.4513 -0.1647 -0.4541 0.2430 0.2594 -0.1518 -0.1688 0.4214 -0.3118 0.3213 -0.1314 -0.1756 -0.2103 -0.1280 -0.2349 -0.2349 0.2491 -0.2764 -0.1491 -0.2730 -0.3063 0.1749 0.2478 -0.1858 -0.2505 -0.1607 0.1838 0.2709 -0.3145 0.1988 -0.2199 0.2873 -0.2151 -0.1307 -0.2832 -0.2328 0.1763 -0.2975 -0.2226 -0.4500 -0.1790 0.2226 -0.3125 0.2505 -0.2995 0.1470 -0.2029 -0.3649 -0.1763 0.3744 -0.2294 0.2383 -0.2675 0.3145 -0.1532 -0.1552 0.2614 -0.2920 0.1967 0.2798 -0.2498 0.2995 0.1675 -0.2784 0.1661 0.2444 0.2948 -0.2172 0.1511 0.3199 0.2621 0.1756 -0.2240 -0.2464 0.1899 0.3383 -0.1954 -0.1327 -0.2090 -0.3533 0.2941 -0.1579 0.2172 0.1722 -0.3622 -0.1504 0.1572 0.2001 -0.2798 0.1967 0.3295 -0.1886 0.5984 -0.2737 0.1811 -0.1504 0.2233 0.2389 0.1961 0.1838 -0.2110 -0.2083 0.1443 -0.1961 -0.2192 -0.1954 -0.2001 -0.2083 -0.3063 0.1961 -0.2165 0.1613 -0.1593 -0.3730 0.2178 -0.2880 0.2355 -0.2233 0.2056 -0.3683 0.2594 -0.3410 0.1607 -0.2110 0.2090 -0.1443 0.3152 -0.1552 -0.3206 -0.5214 -0.3111 0.2498 0.1423 -0.3036 -0.2648 0.2321 -0.1818 0.3676 0.1518 0.2491 -0.1845 0.2607 0.2321 -0.2389 0.2233 0.2022 -0.3125 -0.2709 -0.1675 -0.2709 0.3853 -0.2975 0.2076 -0.1974 0.2321 0.2873 -0.1749 0.2641 -0.2172 -0.2621 -0.2444 0.4146 -0.2328 0.1355 -0.2172 -0.1409 0.1967 0.2532 0.2478 -0.3179 0.2280 0.1600 0.2491 -0.1906 -0.1559 -0.1879 -0.2859 0.2859 0.3417 0.1545 -0.1974 -0.1402 0.2328 -0.1450 -0.3172 0.3499 0.2464 0.1818 0.1906 0.2471 -0.3097 -0.2049 -0.2083 -0.2280 0.3792 -0.1518 0.2560 0.2975 -0.3771 -0.1899 -0.3499 0.1014 -0.3410 -0.1790 -0.2151 0.1784 -0.1586 0.3805 0.3118 -0.2294 -0.1307 0.2737 -0.1259 -0.2798 0.3261 -0.2491 -0.1484 -0.1579 -0.2621 -0.1430 -0.1511 -0.2553 -0.1647 -0.3206 -0.2389 -0.2131 0.1770 0.1355 0.3710 -0.1967 -0.1518 0.2199 0.1879 -0.2294 0.1443 -0.2172 0.3438 0.1681 0.2192 -0.1777 -0.1634 -0.1668 0.3792 0.2621 0.2287 -0.2859 0.1722 0.2233 -0.2287 -0.3261 -0.2519 -0.2124 -0.3764 0.2049 0.2444 0.2349 0.1811 -0.1634 -0.1974 -0.1055 -0.3057 -0.3438 0.1858 -0.1770 -0.1668 -0.1899 -0.3172 -0.1675 0.1702 0.2975 -0.1947 -0.2682 0.3022 -0.1668 -0.1443 -0.3233 -0.2914 -0.1464 0.3213 -0.4472 0.1797 -0.2226 -0.1845 0.2042 0.2471 0.3152 -0.1586 0.1253 -0.1858 -0.1538 0.2117 -0.3417 -0.3921 0.2090 0.1375 -0.2199 -0.2417 0.1464 0.1913 0.2580 0.1995 -0.2675 0.2764 0.1763 0.1443 0.3240 0.2110 -0.1722 -0.1620 -0.1525 -0.2907 0.2314 -0.2342 -0.1729 -0.1607 -0.2818 0.1763 -0.3703 -0.1790 0.1620 -0.1586 -0.2076 -0.2471 0.3560 0.2321 0.2063 0.2655 0.2914 -0.1702 -0.3233 0.2607 0.2131 0.3833 0.2151 0.3274 0.2880 -0.1518 0.1641 0.1858 0.1899 0.2076 0.1518 0.2287 -0.2818 -0.2294 -0.3295 -0.3560 0.3417 0.2825 -0.1961 0.2464 0.1341 0.2410 -0.2035 -0.3172 0.2349 0.1709 0.2103 0.3390 0.1579 0.1511 -0.1729 -0.3445 0.2083 0.1811 0.3084 -0.2206 -0.3390 0.1586 0.1811 0.1824 0.2090 -0.1116 -0.2471 -0.3274 -0.3622 -0.3560 0.2437 -0.3594 0.2920 -0.1777 -0.2519 -0.1967 -0.3022 0.1818 0.1634 -0.1525 -0.1232 -0.2852 0.2457 -0.2614 -0.2560 -0.1504 0.2648 -0.1852 0.4860 -0.2675 0.3907 0.2314 -0.2430 -0.2498 -0.1818 -0.3295 0.2178 -0.2083 -0.2791 0.2321 0.1709 0.1886 -0.2791 -0.2403 -0.1790 0.3921 0.3376 -0.2621 -0.2580 -0.1586 0.2267 0.2818 0.4956 -0.3091 0.2063 -0.3022 0.3887 -0.1457 0.2587 -0.3009 0.1838 -0.2519 0.2212 -0.1259 -0.2206 -0.1355 0.2818 0.3002 0.1613 0.2144 -0.1042 -0.4983 -0.2049 0.1668 0.2267 0.2505 0.1559 -0.2641 -0.2124 0.1967 -0.2321 0.1886 0.1749 0.2594 -0.2165 -0.2349 -0.2886 -0.1988 0.1838 0.1607 0.1722 0.1559 0.2035 0.2314 0.2165 -0.1579 0.3322 0.2532 -0.1865 0.2703 0.1811 -0.2505 -0.2471 0.2212 -0.1532 -0.3213 0.3860 -0.3390 0.1784 -0.2083 0.2403 -0.3009 0.1688 0.2682 -0.5010 0.2737 -0.2063 -0.2941 -0.2090 0.3029 -0.1784 0.3764 -0.2560 0.2553 0.3322 0.1559 -0.4357 0.3805 -0.2526 0.1947 0.1409 0.1103 -0.3445 -0.2144 -0.2975 0.1504 0.2042 -0.2764 0.1790 -0.2886 -0.3227 -0.2607 0.2594 -0.2369 0.3322 0.3744 -0.1525 0.2437 -0.3036 0.1838 -0.2131 0.2369 0.2934 0.2818 -0.2233 0.2206 -0.1409 0.2934 -0.3676 -0.3594 0.1790 -0.2056 0.1954 -0.2498 -0.1525 0.2941 0.3649 0.2389 0.1470 0.1518 -0.1402 0.2253 0.1886 0.2546 0.2553 0.3152 -0.2063 -0.2791 -0.2022 -0.1348 0.2042 0.1845 0.2703 0.2199 -0.1933 0.2015 -0.3186 0.1838 0.1913 0.1988 -0.1736 0.3410 0.1613 0.2049 -0.1722 -0.3295 -0.3274 0.1607 0.2410 -0.3941 -0.2063 -0.3819 0.2471 -0.1593 0.2022 0.1722 0.2342 -0.1852 -0.2498 0.1205 -0.2144 0.2682 -0.2410 -0.2668 0.3587 -0.2457 0.4452 0.2730 -0.2001 0.2444 0.2505 0.2975 0.2212 -0.2042 -0.1491 0.2294 -0.2015 -0.2355 -0.1545 0.3329 0.2049 0.3594 0.1926 0.2063 -0.2655 -0.3118 -0.2049 -0.3703 -0.2505 -0.2294 -0.2532 -0.1130 -0.2049 0.3233 -0.1416 0.3649 0.1423 0.2703 0.3322 -0.2764 -0.2478 0.2321 0.2287 -0.2287 0.2117 0.2900 0.2410 -0.4057 0.2063 -0.1375 -0.3029 -0.1729 -0.2655 -0.2914 -0.2138 0.2818 -0.3152 -0.2206 0.3002 -0.3941 -0.2022 -0.1688 -0.1532 -0.2648 -0.3587 -0.2015 -0.1532 -0.2029 0.2934 -0.4003 0.1906 -0.1974 0.1620 -0.3622 -0.3315 -0.3302 -0.1647 0.2641 0.3383 0.3274 0.1886 -0.1572 0.3499 0.2818 0.2042 0.1334 0.1995 0.1845 -0.3567 -0.1886 0.2199 0.2314 -0.2280 -0.1668 -0.1784 0.3029 0.2226 -0.1607 0.3438 -0.2886 0.2737 -0.1382 -0.2914 0.3118 0.1552 0.2063 -0.2852 0.2880 0.3057 0.2403 0.1675 -0.1586 -0.2056 -0.1253 -0.1947 -0.2206 -0.2546 -0.2212 -0.2723 0.1702 -0.2165 -0.1470 0.2948 -0.2743 -0.1933 -0.3594 -0.4894 0.1484 0.2587 -0.1368 0.1504 0.3036 0.1709 -0.3799 0.2682 -0.1872 -0.1396 0.2818 0.1681 -0.2784 0.1995 0.2165 -0.2110 -0.2532 0.1028 0.2532 0.2730 0.3268 -0.4037 -0.2873 0.1198 0.2832 -0.3084 0.3417 0.1572 -0.1722 0.2294 -0.3322 -0.3213 -0.1675 0.1532 -0.1695 0.2376 0.3526 0.2641 0.2212 -0.1538 -0.2144 -0.2498 -0.2035 0.3206 -0.3057 0.2771 -0.2505 -0.1797 -0.1926 0.1321 -0.1443 -0.2621 -0.2594 -0.2172 -0.3084 0.2314 0.1763 0.3199 -0.1511 0.4268 -0.1790 -0.2117 0.3410 -0.2233 0.3921 -0.1334 0.1464 -0.2818 0.1280 -0.2471 0.1518 0.2117 0.2131 0.2457 -0.1797 -0.1396 -0.2920 0.1470 -0.3594 -0.4506 -0.1504 0.3118 -0.2403 0.3261 0.3615 -0.1137 -0.1545 -0.3002 0.1647 0.2328 -0.3213 -0.2818 0.2226 -0.1756 0.1409 0.2165 0.2321 0.3145 0.1600 -0.1457 0.2457 -0.3390 0.2580 -0.2491 -0.1586 0.2641 -0.1334 -0.1368 0.2560 0.2471 -0.2294 -0.2267 -0.2212 -0.2798 0.1661 -0.1470 -0.2730 0.3022 -0.1913 0.2260 -0.2532 -0.1933 -0.3799 -0.2845 -0.1845 -0.2314 0.1253 0.2206 -0.2696 -0.2355 -0.3240 -0.2342 0.3274 0.2607 0.2457 -0.2532 0.3390 -0.2907 0.2192 -0.2138 -0.3125 -0.3390 -0.3063 0.2560 0.2505 0.2240 0.2975 0.3152 0.2730 0.1368 0.1770 -0.2614 0.2233 0.2389 -0.2743 -0.3907 -0.1688 -0.2526 0.2873 -0.2641 0.2621 -0.1926 0.3029 0.2457 0.2328 0.1266 0.2566 -0.3036 -0.1464" HIT_INDICES="1 3 9 20 27 37 40 45 60 76 83 91 115" ES_PROFILE="0.0681 0.1361 0.1688 0.1572 0.1811 0.1784 0.2376 0.2791 0.2321 0.1763 0.2001 0.2151 0.0885" RANK_AT_ES="45.0000" RANK_SCORE_AT_ES="2.1100"/>
  <DTG RANKED_LIST="SexDevelopmentGenesPRL_remapped.rnk" TEMPLATE="na_as_pre_ranked" GENESET="gene_sets.gmt#GOBP_MICROTUBULE_BASED_PROCESS" ES="0.2679" NES="1.1667" NP="0.2600" FDR="1.0000" FWER="1.0000" CHIP="ftp.broadinstitute.org://pub/gsea/annotations_versioned/Human_Gene_Symbol_with_Remapping_MSigDB.v7.5.1.chip" RND_ES="0.1696 0.1607 0.1250 -0.2232 0.1964 -0.2054 -0.2321 0.3036 0.3482 0.3214 0.2411 -0.1339 0.3214 0.1696 -0.2143 -0.2054 -0.3839 0.1339 0.2857 -0.2054 0.3125 -0.1875 -0.3036 -0.1429 0.2054 0.1429 -0.1518 0.3036 0.4375 -0.1429 -0.1696 -0.1875 -0.2679 0.2500 0.1875 0.1250 -0.1607 -0.3929 0.1875 0.2143 -0.1786 -0.1250 0.1607 -0.1875 -0.1518 0.2232 -0.2500 0.2500 -0.3125 -0.0982 0.2054 0.2500 -0.1875 -0.2411 -0.1875 -0.2143 -0.2768 0.1875 -0.2321 -0.2589 -0.1607 0.1964 -0.2054 -0.2054 -0.2411 -0.2589 0.1875 0.1161 0.1786 0.1786 -0.2232 -0.2054 0.1786 0.1607 -0.3929 -0.1518 -0.2589 0.1964 0.3571 -0.2321 -0.2946 0.3036 -0.2232 0.2411 0.2500 -0.1875 0.1161 -0.1607 0.1607 -0.2232 -0.2589 0.1518 0.2946 0.2321 0.1786 0.1786 -0.2500 0.2054 -0.1429 -0.2768 -0.1429 0.1429 -0.1786 0.2321 -0.3125 -0.1696 0.1250 -0.2500 -0.2411 -0.1875 -0.3036 0.1607 -0.1786 -0.1607 -0.2321 0.2232 -0.2143 0.3125 0.2411 0.4286 0.3482 -0.2500 -0.1964 -0.2411 0.1964 0.1964 -0.2768 -0.1696 -0.3125 0.1250 0.1786 -0.2500 -0.1607 0.3393 -0.1607 -0.1875 -0.3036 0.1696 -0.4018 0.2054 -0.2857 0.1875 -0.2321 0.2500 0.2321 0.3125 0.2411 0.1696 -0.2143 -0.1518 -0.1339 -0.3036 -0.3304 0.2411 -0.1964 -0.1875 0.1339 0.1429 -0.2768 -0.1518 0.1607 -0.2589 0.1607 0.1964 0.1339 -0.2946 -0.1964 -0.1518 0.2946 0.2679 -0.1696 -0.2946 -0.1786 0.1518 0.2054 0.2054 -0.1964 0.1250 0.2321 -0.1696 0.1875 0.1875 0.1071 0.2857 -0.1875 -0.2857 -0.2857 0.1696 0.1429 0.1786 0.2054 0.2143 -0.4732 -0.2232 -0.1964 0.2589 -0.2143 -0.1518 0.3036 0.1518 -0.2054 -0.3125 0.2500 -0.1875 -0.2589 0.2054 -0.2321 0.3929 -0.3571 0.2946 -0.2232 -0.2232 0.3214 -0.1250 0.2679 0.3393 0.2321 0.1964 -0.1786 -0.1339 0.2500 0.2857 0.3393 -0.2054 -0.2054 0.2679 -0.1250 0.2679 0.2857 0.3125 -0.1964 0.1161 -0.1696 0.1607 0.2500 -0.1786 -0.3482 0.1607 0.1786 -0.1875 -0.2054 0.3482 -0.3571 0.3482 -0.2857 -0.2589 0.3571 0.3214 -0.3304 -0.1339 0.2232 0.1429 0.1964 0.3304 -0.2946 -0.1607 -0.2232 0.1696 0.1786 0.2321 -0.2232 -0.2589 0.2054 -0.1786 0.2946 -0.1964 -0.1339 0.2054 0.2500 0.1964 -0.1964 -0.1964 -0.2857 -0.3393 0.3393 -0.1786 -0.1875 -0.1518 0.1964 0.2143 -0.1429 -0.1518 0.3125 -0.1696 -0.1964 0.2232 -0.2054 0.2232 -0.2411 -0.2143 0.2500 -0.1964 -0.2411 -0.1875 0.2143 -0.2232 -0.3214 0.1875 -0.3214 0.2054 -0.1607 -0.1964 0.1161 0.1875 0.2768 0.2054 0.1964 -0.2857 -0.3839 -0.3125 0.1250 -0.4821 -0.1786 0.2679 0.1607 -0.1518 -0.5714 -0.2321 0.1696 -0.1161 -0.2500 0.1250 0.2679 0.2321 -0.1875 -0.2589 0.2768 -0.1607 0.1429 -0.2411 0.2946 -0.2411 -0.3125 -0.2679 -0.3214 0.2232 0.2946 0.3125 -0.1696 -0.3214 0.3571 0.2768 -0.2679 -0.2143 -0.1607 -0.1250 0.1696 -0.1518 0.2143 -0.4018 -0.2679 -0.1964 -0.1964 0.1964 -0.2143 0.2946 0.2143 0.1696 0.3125 0.3214 -0.2143 -0.3393 0.2946 -0.1964 -0.1607 0.2768 0.1696 0.1429 -0.3750 -0.1339 -0.1696 -0.4286 0.1964 -0.1875 -0.2500 -0.3482 -0.2232 -0.1696 -0.1429 -0.3393 -0.1250 0.1786 -0.2232 -0.1964 -0.2946 -0.1429 0.1518 0.1429 0.4196 -0.5893 -0.3036 0.1786 0.2232 0.2054 -0.2411 -0.1339 0.1964 0.1875 0.3750 0.2321 -0.3571 -0.2768 -0.1696 -0.1786 0.2946 0.2321 0.2054 0.1518 -0.3571 0.1786 -0.1964 -0.1696 0.2054 -0.2679 -0.2857 -0.2143 -0.2589 -0.2857 -0.1696 -0.2411 0.2411 0.2321 0.2143 -0.1607 -0.2679 0.3750 0.1250 0.3214 -0.1875 -0.2679 -0.2946 0.1875 0.1607 -0.1518 0.2857 -0.1161 -0.1250 -0.2232 0.3214 -0.1786 0.1339 -0.2589 0.2857 0.3036 -0.3839 0.2054 0.2589 0.1607 -0.1875 0.1964 0.2679 0.1071 0.2232 0.2143 -0.3661 0.1786 0.2589 -0.1250 -0.2143 -0.2321 0.3393 -0.4018 -0.2054 -0.2143 -0.3929 0.2054 -0.1518 0.3214 -0.1964 -0.1607 0.2232 -0.1964 -0.1875 -0.2054 0.2768 0.2321 -0.2946 -0.4464 0.2321 0.2768 0.2500 0.3036 -0.2143 0.2679 -0.1786 0.3036 -0.1786 -0.6071 0.1518 0.2321 -0.3125 -0.1161 0.2321 0.3304 -0.1339 -0.1339 -0.2054 0.1518 -0.1696 0.4286 -0.2857 -0.2054 0.2143 0.1429 -0.3661 0.1607 0.1875 0.2232 -0.1696 0.2232 -0.2321 -0.2589 -0.2054 -0.1696 -0.1429 -0.1429 0.1964 -0.2500 -0.1696 0.1964 0.3571 0.1607 -0.1875 0.2589 -0.1964 0.3750 -0.2321 0.1696 0.1429 0.1964 0.0982 0.2768 0.2232 0.1696 -0.1696 0.2054 -0.1964 0.2679 0.2232 -0.2321 0.3393 -0.4196 -0.1964 -0.2411 -0.1964 -0.1518 0.3304 0.1875 0.4107 0.1786 0.1339 0.1964 -0.2232 0.2589 -0.1786 -0.5089 -0.2679 0.2054 0.2143 0.2411 0.2500 -0.2768 0.1964 -0.2411 0.2054 0.2054 0.1518 0.1518 -0.2143 -0.3839 -0.2946 -0.1429 0.3125 -0.3214 0.2054 0.2232 -0.2946 -0.1696 0.1696 0.2589 0.2679 -0.0982 0.2232 -0.3929 -0.1071 0.3393 -0.2679 -0.1607 0.2500 -0.2589 -0.1518 0.1786 0.2946 -0.2232 -0.1875 -0.3214 -0.1339 -0.3214 0.2768 0.3571 -0.1518 0.1429 0.2768 0.2143 -0.1696 -0.1607 -0.1875 -0.1964 -0.2589 -0.2857 0.3036 0.2143 0.2232 0.3125 -0.2054 -0.1250 0.3839 -0.2411 -0.2946 -0.1786 0.2589 -0.2054 -0.0982 0.1696 -0.2946 -0.1607 0.2143 0.1875 -0.1071 -0.2589 -0.2232 0.2768 0.2500 -0.2589 -0.1339 0.2054 -0.2768 -0.1875 -0.1696 0.1429 -0.3929 -0.2321 -0.2054 -0.2500 -0.1518 0.2321 0.3750 0.2768 -0.2054 -0.2768 -0.2411 -0.1875 0.1339 0.1518 -0.2500 -0.2589 -0.1964 0.2054 -0.2679 -0.1518 0.1071 -0.3125 -0.1250 0.2411 -0.1607 0.1518 0.0982 0.2411 -0.2768 0.1696 0.3036 -0.2411 0.1161 -0.1518 0.2232 0.3036 0.2232 0.3929 -0.2054 -0.2589 -0.2232 0.2500 -0.2143 -0.3304 -0.1161 0.1161 -0.1964 -0.1429 -0.2232 0.2232 -0.2946 0.1339 0.2500 0.3125 -0.1964 -0.3393 0.1696 0.1250 0.2054 -0.1696 -0.2143 0.1429 -0.2768 0.2143 -0.2054 -0.1786 -0.2143 -0.3839 -0.2679 0.2679 0.1071 0.2143 0.2054 -0.2411 -0.2679 0.3482 -0.1250 0.1607 0.1429 -0.2411 0.1786 0.1786 0.1696 0.1161 0.3125 0.1696 -0.2768 -0.1607 0.2679 0.1964 -0.2679 -0.1607 -0.2589 -0.2768 -0.3571 -0.2143 -0.2679 -0.2857 -0.1607 0.3214 0.2768 0.1875 0.1161 -0.1696 -0.2679 0.3036 -0.1607 -0.2411 0.2589 -0.2143 -0.2321 -0.1518 -0.2232 -0.1607 0.2054 0.2321 0.2232 0.1518 0.2589 -0.1786 0.1786 0.2411 0.1429 -0.1786 -0.1786 0.1964 0.1429 0.3393 -0.2321 -0.1964 0.3750 -0.3304 0.1696 -0.2232 0.2411 -0.1786 -0.2500 0.1964 0.2054 -0.1964 0.1964 0.1875 0.1964 -0.3036 -0.2679 0.2232 0.2589 0.2500 -0.2054 -0.1339 0.2857 0.1250 -0.1429 -0.2768 -0.1964 0.3036 0.2411 0.2321 -0.1518 0.2321 -0.2946 0.2857 0.3125 0.2589 -0.1607 -0.2232 -0.3125 -0.1875 0.1875 0.3482 -0.2411 -0.1875 0.2589 0.2946 0.3036 -0.3036 -0.3214 0.1786 -0.1875 0.0893 0.1786 -0.1875 -0.1250 0.2768 -0.2054 0.2321 -0.2143 0.2679 -0.1875 -0.3750 0.3304 0.2500 -0.2411 0.1875 0.1786 -0.3125 -0.0982 -0.2500 -0.2054 -0.2500 0.3036 -0.1875 -0.2679 0.1518 0.2232 0.2679 -0.1250 0.1607 -0.1339 -0.3839 -0.0804 0.1429 -0.1964 0.2411 -0.1696 0.2143 0.2679 0.1518 -0.2589 0.2500 0.3036 -0.1875 -0.1161 -0.2143 0.2679 0.2143 -0.2143 -0.1786 0.1607 0.2500 -0.1964 -0.2411 0.2411 0.2411 -0.2500 -0.3304 0.1964 0.1696 0.2411 0.1696 0.4196 0.2500 0.2768 0.2589 -0.2500 0.2143 0.2589 0.2321 -0.1339 0.4107 -0.3482 0.2054 0.2946 -0.2054 0.3125 -0.2143 0.2143 0.2411 0.4286 -0.2411 0.2411 0.2946 0.3304 -0.2589 0.3125 0.2946 -0.5446 0.2143 -0.2143 -0.2500 -0.1429 -0.1250 -0.2411 -0.3393 0.1786 -0.1964 -0.2946 0.2857 0.2768 -0.3125 0.1518 0.0893 -0.1339 0.1696 -0.2054 0.2857 -0.2857 -0.1339 0.2321 -0.2143 -0.2857 -0.2679 0.1607 -0.4196 -0.3036 -0.2857 0.1607 0.3036 -0.3125 -0.3929 0.1875 -0.1875 0.1786 -0.1875 -0.2054 0.1786 -0.2679 -0.3036 -0.1339 0.2143 -0.2946 -0.1786 -0.2054 -0.3036 0.2589 0.2768 -0.1786 0.3214 0.4643 0.2679 0.1786 0.2232 0.1875 0.1786 -0.2232 0.2143 0.2679 -0.1607 -0.1786 -0.2232 -0.2143 -0.0982 -0.3393 -0.1964 -0.1964 0.2321 0.2500 -0.3036 -0.1875 -0.1339 0.2321 0.2411 0.2143 -0.1786 0.3304 -0.2946 0.2946 -0.1250 -0.2143 -0.1429 0.1161 -0.2054 0.3304 0.2054 0.1875 -0.2143 -0.1875 -0.2232 -0.1250 -0.1964" HIT_INDICES="3 17 26 27 34 48 49 52 54 59 79 83 96 100" ES_PROFILE="0.0446 0.0000 0.0000 0.0714 0.0893 0.0446 0.1161 0.1696 0.2321 0.2679 0.1696 0.2143 0.1786 0.2232" RANK_AT_ES="59.0000" RANK_SCORE_AT_ES="0.8900"/>
  <DTG RANKED_LIST="SexDevelopmentGenesPRL_remapped.rnk" TEMPLATE="na_as_pre_ranked" GENESET="gene_sets.gmt#GOBP_RESPONSE_TO_NITROGEN_COMPOUND" ES="0.3012" NES="1.1689" NP="0.2578" FDR="1.0000" FWER="1.0000" CHIP="ftp.broadinstitute.org://pub/gsea/annotations_versioned/Human_Gene_Symbol_with_Remapping_MSigDB.v7.5.1.chip" RND_ES="0.3146 -0.1937 -0.2530 0.3747 0.6443 -0.2672 -0.2190 0.1874 0.2261 0.2435 -0.2538 -0.1668 -0.1628 -0.2656 -0.2379 0.2656 -0.2024 0.1589 0.3613 0.2719 -0.3415 -0.2024 -0.2443 0.1874 -0.1407 -0.1874 0.2577 0.2055 -0.4000 -0.3312 0.1755 -0.1810 -0.2024 0.1455 -0.3763 -0.1486 -0.2134 0.4791 -0.2870 0.2237 0.2024 0.2190 -0.2980 0.1613 -0.3652 0.1439 -0.3138 0.2569 0.1921 0.3842 -0.2356 0.4055 0.3004 0.3439 0.3415 -0.2150 -0.2245 0.2443 0.2443 0.2395 0.2348 -0.3273 0.2016 0.2617 0.1652 0.3478 -0.2261 -0.1794 -0.2221 -0.3889 -0.2308 0.3186 0.2625 0.2182 0.3328 -0.1787 0.2071 0.3186 0.3834 0.2545 -0.3526 0.2316 -0.2063 0.2134 0.2008 0.2941 -0.1747 0.1708 -0.1929 0.2791 -0.1684 -0.2316 0.1375 -0.2000 -0.3146 0.2846 0.2324 0.3668 0.1929 0.1913 -0.1747 -0.2964 -0.2838 0.2071 -0.3304 -0.2142 -0.2221 0.3399 0.2625 0.2846 0.2095 0.2443 0.1874 0.1889 -0.3968 -0.1850 0.2103 0.3352 0.2237 0.1960 0.3755 0.1850 -0.1747 0.1889 -0.1368 -0.2443 0.2047 0.2696 -0.3281 0.3660 0.2245 -0.2158 -0.2783 -0.2237 0.2490 -0.2498 -0.3850 0.3320 -0.2490 0.3178 -0.2791 0.2063 -0.2095 -0.2174 0.1581 -0.2119 -0.1146 0.2198 -0.4237 0.2885 -0.4237 0.3668 -0.1897 0.3265 0.2174 0.1913 -0.3020 -0.1818 0.3494 -0.5130 -0.3360 0.1976 0.2759 -0.1810 -0.2941 -0.1858 0.2704 -0.2411 -0.2237 -0.2482 0.3107 0.1921 -0.1399 -0.2498 0.3312 0.2237 -0.4229 0.2941 -0.1960 0.1810 -0.2198 0.2032 -0.2893 0.1542 -0.1534 0.1881 0.2696 0.2743 0.2119 -0.5273 -0.1636 0.2134 -0.3391 0.2190 0.4016 -0.3051 0.2877 -0.2142 0.2237 -0.2506 0.3360 0.1881 0.2372 -0.1455 0.1755 0.1897 -0.2704 0.1913 0.4356 0.2016 0.4917 0.2095 -0.3099 0.2182 -0.3850 0.2632 0.1850 0.3059 -0.2308 0.2751 0.1613 -0.1470 0.3186 -0.3130 0.2285 -0.1676 -0.1549 -0.3178 -0.3960 -0.2372 0.2277 0.3051 -0.2917 0.1850 0.3360 0.3312 0.2680 0.1723 -0.2032 0.2261 -0.3834 -0.2411 -0.1968 0.2451 -0.2198 -0.1929 -0.2063 -0.3067 -0.2292 0.2095 -0.1233 -0.2134 0.2917 0.1289 -0.1526 -0.2277 -0.3708 -0.2656 -0.4704 -0.2379 0.3059 -0.3486 0.1708 0.1383 0.2806 -0.1154 -0.2332 -0.2672 0.1929 0.1447 0.2142 -0.2237 0.1731 0.2941 -0.2743 0.2182 0.2443 0.2245 -0.2047 0.1597 -0.2451 0.3486 -0.1889 0.1945 -0.2482 0.3233 -0.2134 -0.3304 -0.1826 0.3628 -0.3715 0.3312 0.1462 0.3573 -0.2443 0.1889 -0.2190 -0.1834 0.1889 0.1415 0.4917 -0.2609 0.4435 0.1755 0.2783 0.2158 0.3099 0.1652 -0.4711 -0.2941 -0.2719 -0.2348 0.2372 -0.3194 0.3415 -0.3138 -0.3312 0.2498 0.2854 -0.2498 -0.1715 0.2221 -0.3138 0.2063 0.2174 -0.2783 -0.2150 -0.5178 -0.1960 -0.4008 -0.2696 0.2198 0.3589 0.3043 0.2798 -0.2395 -0.2577 -0.4229 -0.2000 -0.3881 -0.3589 0.2482 0.4190 0.1960 0.2419 -0.2435 -0.2506 0.2680 0.2174 -0.1881 -0.3921 -0.2134 0.1929 0.3581 -0.2150 -0.1889 0.2134 0.3534 0.1549 0.2174 0.2711 -0.1715 -0.1889 -0.1621 0.3265 0.2071 0.3668 0.4087 0.2435 0.1739 0.2569 0.2395 -0.2316 0.2482 -0.2893 0.3067 0.3968 0.5968 0.4411 0.1723 0.2711 0.2522 -0.3099 0.2980 -0.1723 -0.1874 0.2530 -0.1684 0.2229 0.2071 0.5486 0.1945 -0.1700 -0.2925 -0.2047 -0.1549 -0.2719 0.1715 -0.2617 -0.3059 -0.4751 -0.1968 0.1889 0.2877 0.2182 0.1320 0.3194 0.2791 -0.1534 -0.2577 0.4917 0.3755 0.2134 0.2545 -0.2103 0.2150 0.3099 -0.2798 -0.3747 0.1858 -0.3281 0.3455 -0.3265 -0.2617 -0.2719 0.2332 -0.2000 -0.2356 0.3107 0.2585 0.2482 -0.2047 -0.2008 -0.2656 -0.3059 -0.3241 -0.2206 -0.2522 0.3130 -0.2506 0.1771 0.2269 -0.2458 0.3542 -0.2530 -0.3067 0.2806 -0.1375 0.4016 0.2095 0.2743 -0.1439 -0.2672 -0.3067 0.2206 0.1217 -0.1723 0.2846 0.2696 0.3194 0.1676 0.1842 0.1937 -0.1937 -0.3407 -0.3747 -0.2545 0.1937 -0.4103 -0.2964 -0.1747 -0.3526 0.3794 0.1423 -0.2000 0.2277 0.2585 0.2664 0.2087 -0.3700 -0.2585 0.2087 -0.2759 0.3787 0.3447 0.1597 0.2403 0.3154 -0.2854 -0.2530 0.3265 -0.2838 -0.2016 0.1455 -0.1787 0.3051 0.1534 -0.3051 0.2957 0.2482 -0.3312 -0.1976 -0.2632 0.1984 -0.3913 0.3320 -0.2411 0.2190 0.3067 -0.0957 -0.1565 0.1747 -0.2245 -0.1984 0.2443 -0.1897 0.2292 0.2095 -0.4237 0.1589 -0.2229 0.1739 -0.2095 0.2308 -0.2190 -0.0941 -0.4095 -0.4095 -0.3146 -0.2870 -0.3455 -0.2277 0.2498 -0.3565 0.2277 0.2791 0.3352 0.2071 0.2680 -0.2617 0.2972 -0.2443 0.2174 0.2719 -0.2206 0.2964 0.2957 -0.2917 0.1502 0.2704 0.1613 0.2569 0.1494 -0.1723 -0.1470 -0.3668 0.1423 -0.1842 0.2372 0.3407 -0.2348 -0.2103 -0.3407 0.2830 0.2490 -0.3217 -0.2522 0.2767 0.4838 -0.3107 0.3715 -0.4087 0.3715 0.1581 -0.3834 -0.3581 0.3794 -0.4656 -0.2885 -0.2751 -0.2609 0.1968 0.1557 -0.1383 -0.3312 -0.3881 0.1937 -0.2008 -0.4672 -0.2664 0.2419 -0.3399 0.2356 0.2316 0.2656 -0.2150 0.1700 0.1375 0.3621 -0.2055 -0.2846 0.1976 -0.1407 -0.1399 -0.2925 -0.2356 0.4743 -0.2609 0.2134 0.2182 0.3739 -0.1455 -0.1858 0.2063 0.1383 0.2743 -0.2221 0.1312 0.2443 0.4403 -0.3391 0.1399 -0.2625 -0.3874 -0.3130 0.2024 -0.1621 -0.2451 0.4917 0.1652 0.1968 0.4364 0.2403 -0.2885 -0.3004 -0.4870 -0.4791 0.3328 0.2198 -0.1486 -0.2206 -0.1225 -0.3186 0.1874 -0.1937 0.2000 -0.2625 0.1771 0.2846 -0.3534 -0.1375 -0.3107 -0.2403 0.2846 -0.1739 0.2569 0.2285 0.1115 0.2751 0.2451 0.3154 -0.2672 0.1937 -0.2063 0.2443 -0.2024 -0.2632 -0.4016 0.2933 -0.1858 -0.2063 0.3874 0.2498 -0.3502 -0.2885 0.3715 0.1660 0.2190 0.1929 0.4490 0.2047 -0.2545 -0.2767 -0.2885 0.2538 0.3755 -0.3478 0.2759 0.2111 -0.2379 -0.1937 0.2980 -0.2142 0.3043 -0.1921 -0.2198 -0.1186 -0.3621 -0.1731 0.1858 0.1834 -0.2577 0.2664 -0.3486 -0.3225 0.3273 -0.2656 -0.2285 -0.2000 -0.2356 0.2791 0.2530 0.2063 0.4443 0.1455 -0.2419 -0.2538 0.1684 0.1700 -0.2617 -0.2585 -0.2798 -0.2316 -0.2032 -0.2830 0.3051 0.3573 -0.1565 -0.2711 0.1731 0.2917 0.2229 0.2174 0.3668 0.2372 -0.1320 0.2957 -0.3012 -0.3067 -0.2585 -0.2237 0.2435 0.3265 -0.4182 -0.2656 0.4174 0.4087 0.2632 0.2830 0.1202 0.2158 -0.2577 -0.3273 0.1897 -0.2972 -0.2553 -0.4585 0.2664 0.2372 0.3447 0.3755 0.2704 -0.2941 -0.2435 -0.1660 0.3178 -0.1478 0.2095 -0.1984 -0.2111 -0.2791 -0.2585 0.2632 -0.2458 0.2522 0.2451 -0.2411 -0.4482 -0.2877 -0.2024 -0.2767 0.2174 0.2672 0.3542 -0.3051 0.2435 -0.2893 0.3399 0.1700 -0.2095 0.1723 0.2142 0.1842 0.3012 0.1889 -0.1818 0.2356 -0.1897 -0.2071 0.2379 0.4182 0.2538 0.3368 0.2150 -0.2308 0.2625 -0.3502 -0.1715 0.1399 0.3059 0.3352 -0.1494 -0.2632 0.1597 -0.1542 0.2190 0.5447 -0.2877 -0.2830 0.2696 -0.3186 -0.2925 0.1621 -0.3130 -0.2055 0.2071 -0.2530 0.1794 -0.1897 0.1960 -0.3051 0.4530 -0.2522 0.2854 -0.1352 0.2221 -0.1747 -0.1739 0.2522 -0.3138 0.2451 0.1913 -0.2798 0.2182 0.2142 0.2206 -0.2885 -0.2364 0.2356 -0.1589 0.2625 -0.2269 0.2751 0.1968 0.1763 -0.2490 0.3099 0.3573 0.2498 -0.2000 0.2585 0.1336 0.3028 -0.2134 -0.2482 -0.3534 -0.2221 0.2024 -0.1929 -0.2063 -0.3273 -0.2150 0.2158 0.1715 -0.4664 -0.2680 0.2063 0.2024 -0.2451 -0.3273 0.2221 0.2308 -0.1937 0.3621 0.3486 -0.2680 -0.2593 -0.2711 0.4877 0.2316 -0.2292 -0.1834 -0.1826 0.2158 0.2292 -0.1834 -0.2972 0.2925 -0.1850 0.2150 0.1415 0.3455 0.2964 -0.2743 0.2664 0.2617 0.1834 -0.2490 -0.1360 0.2332 -0.3099 -0.4356 -0.2767 0.1407 0.2395 -0.1818 -0.4451 0.2308 -0.1834 -0.2743 -0.2443 0.2830 0.2372 0.1502 0.2783 0.1715 0.1913 0.2016 0.3478 0.2925 0.3059 0.1881 -0.2482 -0.1802 -0.3455 -0.1897 0.4348 0.1818 -0.2103 -0.2846 -0.1526 -0.1660 -0.1708 -0.3921 0.1652 0.3715 -0.3542 -0.1739 0.3739 0.1375 0.1581 -0.2221 -0.1407 0.1447 -0.2198 0.2458 -0.4182 -0.3439 -0.1960 0.1794 0.1486 -0.2016 0.3059 -0.2379 0.2016 -0.4103 0.2719 0.3708 -0.1787 0.2672 -0.2569 -0.1296 -0.1478 -0.1787 0.1984 -0.2585 0.3502 -0.1976 0.4261 0.2941 -0.1929 0.2285 -0.2024 -0.2798 0.3794 0.3621 -0.1715 -0.1486 -0.1455 -0.2506 -0.2577 0.1810 0.2261 -0.2522 0.2577 0.1107 0.3004 -0.3028 -0.3265 0.3755" HIT_INDICES="1 3 18 27 38 39 55 56 72 99 108" ES_PROFILE="0.0822 0.1644 0.1336 0.1549 0.1589 0.2498 0.2103 0.3012 0.2617 0.1265 0.1478" RANK_AT_ES="56.0000" RANK_SCORE_AT_ES="1.0500"/>
  <DTG RANKED_LIST="SexDevelopmentGenesPRL_remapped.rnk" TEMPLATE="na_as_pre_ranked" GENESET="gene_sets.gmt#HP_ABNORMAL_ELASTICITY_OF_SKIN" ES="0.2895" NES="1.1706" NP="0.2481" FDR="1.0000" FWER="1.0000" CHIP="ftp.broadinstitute.org://pub/gsea/annotations_versioned/Human_Gene_Symbol_with_Remapping_MSigDB.v7.5.1.chip" RND_ES="-0.2763 -0.1930 -0.2632 0.2939 0.4298 -0.2807 -0.2719 -0.4298 0.2719 0.2500 -0.4605 -0.1930 0.1491 -0.4167 0.3289 0.2193 0.2368 -0.2982 -0.3421 -0.2675 0.3772 0.2544 -0.1974 -0.2061 -0.2193 0.1842 0.1974 0.1667 0.1667 -0.1228 -0.3114 0.1886 0.1754 -0.2368 -0.1272 -0.2456 0.1842 0.1667 -0.2895 0.3289 0.2719 0.2237 -0.1754 0.1842 -0.2719 0.2500 0.2325 -0.1711 -0.2237 0.1842 0.2281 0.1798 0.1842 -0.2368 0.1491 0.2807 0.3553 -0.2500 -0.1579 -0.3202 0.1842 0.2675 -0.3553 -0.1667 0.2632 -0.1798 0.1447 -0.2325 0.3377 -0.3728 0.2632 0.2939 -0.1491 0.4079 -0.2061 -0.2675 -0.2061 0.2939 -0.2061 0.2149 -0.2193 -0.2018 -0.2061 -0.2500 0.1404 -0.1754 0.2149 0.2105 0.1886 -0.2632 0.1886 0.2149 -0.2588 0.1930 0.2807 -0.3991 -0.1842 -0.3684 0.4342 0.2237 -0.2851 -0.2675 0.2456 0.2237 0.3070 0.4561 -0.2895 0.2939 0.2325 0.1623 0.1623 0.2544 -0.3816 0.1667 -0.2632 0.1974 0.2281 -0.2412 0.2061 0.3553 0.1974 0.3114 -0.4167 0.2456 -0.2675 0.2763 0.3816 -0.2807 -0.1842 -0.4167 -0.3465 0.2544 -0.2851 -0.1184 0.3509 -0.1798 0.3333 -0.2281 -0.1711 0.2588 0.3026 -0.2368 -0.1667 0.2412 0.1842 -0.2237 -0.4649 0.2675 -0.2018 -0.2368 -0.1754 0.3202 0.2018 -0.1974 0.2061 -0.1667 0.2675 -0.2193 0.1667 -0.2763 -0.2105 0.1974 -0.2895 0.2456 -0.3333 -0.3465 0.1842 -0.4825 -0.1272 -0.1930 -0.3289 -0.3289 -0.2325 0.1491 0.1842 -0.2807 0.3509 -0.2632 0.2456 0.2807 0.2763 -0.1667 -0.3640 0.2412 -0.2763 -0.1491 0.3509 0.2632 0.1930 -0.3377 0.2719 -0.3333 -0.4211 -0.1974 0.3333 -0.3202 -0.2237 -0.1798 -0.2368 0.1930 -0.2018 0.3026 0.2719 -0.3070 0.2544 0.2105 -0.1316 0.3070 -0.2851 -0.3070 -0.3772 0.2895 0.1974 -0.1579 0.1535 0.1886 -0.1754 0.1447 -0.1798 0.1930 -0.3728 0.3070 0.2193 -0.2456 -0.2719 -0.3026 0.1667 0.2719 -0.1316 -0.2018 -0.2412 -0.3904 -0.2018 -0.3421 -0.2281 0.3246 0.2675 0.3026 0.2456 0.3202 0.2281 -0.1272 0.1974 0.2149 -0.2281 0.1974 0.1754 -0.2412 0.3465 -0.3947 0.2939 0.3904 0.2368 0.3114 0.1579 0.2588 -0.2105 0.1667 -0.1579 -0.2588 0.2237 -0.2018 0.2851 -0.1754 -0.2456 0.2237 0.1667 -0.2281 0.2588 -0.1404 0.2412 -0.1798 -0.1974 0.2544 0.1447 -0.1930 0.2588 -0.3202 -0.1491 -0.3114 0.2895 0.2368 0.3289 -0.1272 0.3333 0.3991 0.1579 -0.1754 0.2018 -0.2807 -0.1886 0.1447 0.2895 -0.2237 0.2939 -0.2412 0.2807 -0.2193 0.1491 0.2632 -0.2895 0.3684 0.2675 0.3070 0.3772 0.2149 -0.2281 -0.2632 0.3026 0.3202 -0.3333 0.2061 0.4605 0.1447 0.2982 0.1930 -0.2763 0.4254 -0.1404 -0.1711 0.1974 0.3991 0.1754 0.3246 0.2237 -0.2632 0.1711 0.3465 0.1842 0.2763 0.2456 0.2632 0.2763 0.2018 0.3947 -0.2588 0.1754 -0.1842 0.2500 -0.2763 -0.1974 0.2763 0.2281 0.2018 -0.3114 -0.4474 0.2719 -0.2807 -0.1535 -0.2061 -0.2544 0.1491 0.2763 -0.3114 -0.2939 -0.2544 -0.2675 0.2982 -0.2061 -0.2281 0.3333 0.2500 -0.3202 -0.3465 -0.1711 -0.1360 0.1228 0.3640 -0.2412 -0.1974 0.1842 0.1404 -0.3158 -0.1886 -0.4211 -0.2763 -0.3158 0.2237 -0.1140 0.2237 0.2018 0.3640 0.2018 -0.2149 -0.4386 0.2018 -0.2895 -0.2939 0.2325 0.3158 -0.3377 -0.1798 0.2895 0.1754 -0.2018 0.2325 0.2368 0.2149 -0.3728 0.1491 -0.2456 -0.2807 0.3596 -0.2149 0.2982 -0.2412 -0.1886 0.1886 0.3816 0.2237 0.1579 0.3026 0.3860 -0.2982 0.3772 0.1930 0.2544 -0.2456 0.2982 -0.1579 0.1535 0.1623 -0.2719 -0.3246 0.1579 0.2719 -0.2544 -0.1842 -0.2588 0.1754 0.1579 0.1798 0.2544 -0.1842 0.3114 -0.3684 0.2544 0.1272 -0.2982 -0.1842 0.1930 -0.3509 0.2544 0.1667 0.2895 -0.3991 0.2061 0.1930 0.1886 -0.2061 -0.3070 -0.2632 0.4079 0.1404 0.2456 -0.4781 0.2105 0.3158 -0.2939 -0.2544 -0.1623 0.3158 -0.2149 0.1930 0.2368 -0.1535 -0.3070 -0.1798 0.1535 -0.2105 -0.2807 -0.1667 0.2807 0.1842 -0.2895 -0.1667 -0.2237 -0.2851 -0.1623 0.2149 -0.2982 0.2018 -0.2193 0.2237 -0.3114 0.3158 -0.3465 -0.2281 0.1842 -0.4211 -0.1930 -0.1886 -0.2544 -0.2632 -0.1316 0.3202 0.1930 0.2588 0.2061 -0.2544 0.1447 0.3158 -0.3772 0.2237 -0.2061 -0.1491 0.1667 -0.2500 -0.3202 -0.2368 0.2105 -0.1798 0.2368 -0.2105 -0.2939 0.2456 0.1974 0.1623 -0.1228 -0.2895 0.2412 0.2719 -0.2456 0.2061 0.2105 -0.2368 -0.1711 0.2719 0.2281 -0.2632 -0.2061 -0.2368 0.1930 0.2588 -0.1886 0.2368 0.2325 0.3509 0.1930 0.3816 -0.2675 -0.2105 -0.3114 -0.2149 0.1447 0.1579 0.2105 -0.1579 0.2281 -0.2588 0.2851 0.2939 0.1886 0.2675 -0.2237 -0.1930 -0.2807 0.2632 0.2018 -0.3114 -0.3640 -0.2149 -0.2368 -0.2018 0.3333 0.2456 0.3465 0.3158 0.2588 -0.1184 0.1404 -0.2281 -0.3333 -0.2149 -0.1754 0.2281 -0.2675 0.3289 0.5044 -0.3553 -0.4035 -0.2544 0.4649 0.2237 0.1228 -0.3158 0.3070 0.1930 0.2237 0.3728 0.2061 -0.3816 -0.2237 0.2105 -0.1711 0.2456 -0.2982 -0.2763 0.1272 0.2281 -0.1974 0.3333 0.3684 -0.0965 0.3465 0.1667 -0.2456 -0.1667 0.3158 -0.2588 -0.2632 -0.3333 0.2588 -0.1711 0.2325 0.3377 -0.2368 0.3684 0.1930 -0.2325 -0.3640 -0.3158 -0.3421 -0.2412 0.2895 0.2193 0.3026 0.2588 -0.2719 -0.2281 -0.1667 -0.2719 -0.4386 -0.2412 -0.2061 -0.1272 -0.1798 0.3070 0.2982 -0.2149 0.2939 0.2325 0.2281 0.1886 0.1974 -0.3070 0.2237 0.2719 -0.1842 0.3114 -0.2675 -0.1886 0.3772 0.2281 -0.1754 -0.4956 -0.2982 -0.3684 0.2281 0.1579 0.3246 -0.2325 -0.2325 -0.4035 0.2763 -0.2939 -0.3684 -0.3026 -0.3640 -0.1974 -0.2807 -0.4518 0.2719 0.2588 0.1798 0.2456 -0.2982 -0.1842 0.2368 -0.1974 0.2105 -0.2851 -0.1579 -0.3202 0.2807 0.1360 0.2675 -0.2982 0.2456 0.2939 0.2895 0.2939 0.1579 0.1579 0.2500 -0.2412 0.1228 -0.2456 -0.2061 -0.2149 -0.1711 -0.1623 -0.1754 0.2193 0.1623 -0.1447 -0.4167 0.2105 -0.2500 0.2105 0.3904 0.2763 -0.3070 0.2061 0.1711 -0.1974 -0.3728 0.2412 -0.2719 0.2763 -0.1096 -0.1886 -0.3728 0.4035 0.2544 0.2807 -0.2500 -0.2895 0.2851 -0.2325 0.1360 -0.2895 0.2325 -0.2588 0.1447 0.3640 0.3114 -0.2851 0.1886 0.2412 0.1754 -0.1623 -0.2105 0.3202 0.1711 0.2018 0.4825 0.1447 -0.2675 -0.2281 -0.2675 -0.1886 0.2061 0.1316 0.3596 -0.2412 0.1579 -0.2851 -0.2061 -0.1667 0.2105 0.3596 -0.2544 0.1491 0.1974 -0.2412 -0.2149 -0.1886 -0.2281 -0.1623 -0.1623 0.2456 0.2763 -0.1974 0.1667 -0.2632 -0.2895 -0.3246 0.1886 -0.1667 -0.3070 0.2632 -0.1754 -0.3289 0.2237 -0.2149 -0.1711 0.2193 0.2149 -0.1623 -0.2281 -0.2632 -0.2544 -0.1623 0.2500 -0.4211 -0.2456 -0.4474 -0.1228 -0.2368 0.2412 0.3026 0.2807 0.2851 0.3509 0.1623 -0.2851 0.3816 0.2018 -0.1228 -0.3465 -0.4123 -0.1447 -0.3904 0.2237 0.1842 0.2368 -0.3202 0.2237 -0.1667 -0.2149 0.2281 0.2500 0.2456 0.2763 0.1886 -0.1886 0.2588 -0.1711 0.2149 0.1974 0.2281 -0.2193 0.1228 -0.2281 0.4167 -0.2895 0.3289 0.1974 0.3114 0.1886 0.2456 -0.4254 -0.2018 -0.2237 0.1535 -0.2281 0.4254 0.3860 0.3421 0.2807 -0.2807 0.2105 0.4035 -0.3553 -0.2237 -0.1842 -0.2018 0.1404 -0.3684 -0.2544 -0.2763 -0.3246 0.3947 -0.2281 -0.1404 0.3553 0.2193 0.2061 -0.2895 0.1491 -0.2719 -0.2368 -0.3860 -0.3509 -0.1360 0.2895 -0.2632 0.2061 0.1491 -0.1930 0.2895 0.3333 -0.3509 -0.3026 0.1623 0.2895 0.1491 -0.2939 -0.1754 -0.1667 0.2325 -0.2982 0.2588 -0.3465 0.2325 -0.2281 0.1623 0.1667 0.2237 -0.3684 -0.1754 0.4123 -0.3070 0.2325 0.1711 -0.1798 0.1974 -0.2281 -0.2149 -0.2500 -0.4079 0.2675 0.1667 -0.2719 0.3158 -0.2763 0.1272 0.2193 -0.1535 -0.2895 0.1360 -0.4123 -0.1623 0.2368 0.2237 0.1579 0.0921 -0.1623 0.2544 -0.2061 0.1930 0.2588 0.1535 0.2807 0.2325 0.3553 -0.2368 0.1623 0.2105 0.1886 0.1579 0.1974 0.2500 0.3158 -0.2544 0.4167 -0.2325 -0.2018 0.3509 0.2500 0.3333 0.2939 -0.1798 -0.2500 0.3026 0.1623 0.2807 -0.3202 -0.2895 0.2632 -0.2193 -0.3377 -0.2368 -0.4781 -0.1579 0.2061 0.2325 -0.1842 0.2632 -0.1491 -0.2456 0.2237 0.2105 -0.2105 0.4342 -0.2939 -0.2763 0.4035 -0.1404 0.2412 0.5088 0.1447 -0.1272 -0.2368 0.2456 0.2412 0.2632 -0.2237 -0.4254 -0.2237 0.1623 0.2588 0.2456 0.2149 0.2500 -0.1974 0.1447 0.2061 -0.1930" HIT_INDICES="3 19 37 39 52 54 59 60 65 71 83 107" ES_PROFILE="0.0570 0.0088 -0.0570 0.0175 -0.0044 0.0702 0.1184 0.2018 0.2500 0.2895 0.2763 0.1579" RANK_AT_ES="71.0000" RANK_SCORE_AT_ES="0.1000"/>
  <DTG RANKED_LIST="SexDevelopmentGenesPRL_remapped.rnk" TEMPLATE="na_as_pre_ranked" GENESET="gene_sets.gmt#HP_ABNORMALITY_OF_THE_CEREBRAL_SUBCORTEX" ES="0.1872" NES="1.1707" NP="0.2533" FDR="1.0000" FWER="1.0000" CHIP="ftp.broadinstitute.org://pub/gsea/annotations_versioned/Human_Gene_Symbol_with_Remapping_MSigDB.v7.5.1.chip" RND_ES="-0.1052 0.1047 0.1273 -0.2355 -0.1017 -0.1355 0.1541 0.1169 -0.1459 -0.1337 -0.1709 -0.1971 0.2180 -0.1087 -0.0948 0.2035 -0.1558 0.2221 0.1233 -0.1017 -0.2302 0.1890 0.1477 0.1157 -0.1547 0.1988 -0.1006 0.1006 -0.0762 -0.1628 0.1634 0.1221 -0.1378 -0.2587 0.1512 0.0988 0.1378 0.0983 -0.1791 0.2477 0.1198 0.1436 0.1808 0.2262 0.1872 0.1837 -0.1453 -0.1238 0.1384 -0.1942 0.1535 0.1849 0.1599 -0.1227 0.0669 0.1657 -0.2372 -0.2843 0.1343 0.2401 0.0942 0.2860 0.1070 -0.1942 -0.1657 -0.1436 0.2029 -0.1680 -0.1163 0.1756 0.2047 -0.1872 -0.1901 -0.0977 -0.1267 -0.1006 -0.1192 0.1971 0.2058 0.1733 -0.0814 0.1587 -0.1983 -0.1122 -0.1680 0.1099 -0.1029 0.0942 0.1238 -0.1465 -0.1140 -0.1320 0.2320 -0.1244 0.2314 -0.2157 0.1587 -0.1436 0.1587 0.1390 -0.1872 0.1791 -0.1157 0.1523 -0.1436 -0.2465 0.2012 -0.1308 -0.1994 0.1297 -0.2186 -0.2320 0.2395 0.2355 -0.1430 -0.1535 0.1494 0.1203 -0.1291 -0.1820 0.1593 0.1360 -0.1203 0.1767 -0.1355 0.2052 -0.1640 0.1198 0.1279 -0.1163 -0.2017 -0.1523 0.1721 -0.1256 0.1000 -0.2308 0.0884 -0.1924 -0.1477 0.1448 0.2640 0.2366 -0.0895 0.1494 -0.2145 -0.3163 0.1058 -0.1820 0.0959 -0.1076 -0.1279 0.1430 0.1401 -0.1709 -0.2390 -0.1878 -0.1448 -0.1529 -0.0808 -0.1227 0.1593 -0.2023 -0.1459 0.1843 -0.1035 0.1657 -0.1709 -0.1517 -0.1942 -0.2006 0.1285 0.1390 -0.1052 0.1814 0.2221 0.1355 -0.1703 0.1291 -0.0826 -0.1674 -0.1035 -0.1802 -0.1593 -0.0890 0.1523 0.2977 0.2977 0.0919 0.1041 0.1587 0.0965 -0.0843 -0.1163 0.1145 0.1448 -0.0965 0.1442 0.2395 -0.1593 -0.0959 -0.1459 0.1279 0.2093 0.1674 -0.1442 0.2366 -0.1169 0.1610 0.1052 0.1157 0.2250 -0.2453 -0.2000 -0.2308 -0.1645 -0.1820 -0.1640 0.1337 -0.2052 0.2076 0.0930 0.1610 0.0994 0.1552 -0.1331 -0.0913 0.1186 -0.2029 -0.0948 -0.1157 -0.1081 0.1791 0.1192 0.1186 -0.1930 -0.2279 -0.1971 0.0977 0.1203 -0.1791 0.1163 -0.2145 0.0919 0.1442 -0.1047 0.1227 -0.0930 0.1209 0.1733 0.1041 0.1605 -0.1541 0.1442 -0.1767 -0.1273 0.2901 -0.1797 0.1523 -0.2070 -0.2651 0.1651 -0.1471 0.1541 -0.2000 -0.2297 -0.1657 0.1203 0.2465 -0.1628 0.2099 0.0924 0.1326 -0.1721 0.1558 0.2488 -0.1843 -0.1320 0.1820 -0.1279 0.2140 0.1407 -0.1843 0.1134 0.1047 0.1157 0.1901 -0.1070 0.2244 0.1913 -0.1006 0.2500 0.1855 -0.0901 0.2058 -0.1302 0.1721 -0.3099 0.1692 0.1267 -0.1186 -0.1907 -0.1488 -0.1291 0.2023 -0.1808 -0.0936 -0.2471 -0.2587 0.1064 0.1453 0.0942 -0.1849 0.1209 0.2186 0.1116 0.1651 0.1808 0.1413 0.1372 0.1430 0.1727 -0.1756 -0.2221 -0.2395 -0.1459 0.1436 -0.1924 0.1337 0.1244 0.1866 -0.1070 0.1070 0.2442 -0.1273 -0.1924 0.1215 0.1419 0.2058 -0.2657 -0.1698 -0.1692 0.1669 0.2291 -0.1320 -0.2273 -0.1244 0.2343 -0.0703 0.2634 -0.2285 0.1936 0.1076 -0.1250 -0.2174 0.0977 0.1395 -0.2587 0.1797 -0.1977 -0.2878 0.2651 0.0988 0.1698 -0.2267 -0.2262 -0.1744 -0.1209 -0.1285 0.1279 -0.1855 0.1529 -0.1198 0.1477 0.1442 0.1959 -0.1366 0.0930 -0.1547 -0.2238 -0.1843 0.1622 0.1453 -0.1541 0.1477 -0.1657 -0.0988 0.1360 -0.1157 0.1180 0.1564 0.1872 0.1401 -0.1378 -0.1105 -0.1343 0.1674 0.1401 0.1238 0.1297 0.1959 -0.2035 -0.1610 0.1587 -0.1843 0.2047 0.1267 -0.1052 0.1419 0.1442 0.1936 0.1506 0.1465 -0.1634 0.1767 -0.0959 -0.2913 -0.1355 -0.1233 0.1535 0.1378 -0.2442 0.1267 -0.2064 0.1407 0.2116 -0.1948 0.1279 -0.1517 -0.1901 0.1070 -0.1576 -0.1709 -0.3250 -0.1419 0.1448 -0.1471 0.1221 0.1174 -0.2198 0.1192 -0.0884 0.1576 0.1430 0.0750 -0.1814 -0.1506 0.1698 0.1442 -0.1994 -0.2174 0.1151 -0.1442 -0.3395 0.1267 -0.1047 -0.1523 -0.2576 0.1413 -0.1552 0.0965 0.1500 -0.1500 -0.1703 0.2070 0.1209 0.2436 0.1570 0.1256 0.2343 -0.1029 0.0919 0.1767 -0.1058 -0.1343 -0.1372 -0.0785 -0.1738 0.2744 -0.1244 -0.1459 0.1041 0.2965 -0.2203 -0.1936 0.1948 -0.0878 -0.1419 0.1703 -0.1901 -0.3233 -0.2006 -0.1308 -0.1471 0.1471 0.1372 0.0988 0.1128 0.2302 -0.0895 0.0744 0.1401 0.1703 -0.1872 -0.2023 -0.1308 -0.1570 0.1308 -0.1686 0.1424 -0.2227 0.1035 -0.1453 0.2483 0.1140 -0.1215 0.1884 -0.1221 -0.1814 -0.1355 0.1605 -0.1058 -0.1721 -0.1826 0.1355 0.2593 -0.1814 -0.1029 -0.2093 -0.1140 0.2116 0.1593 0.1442 0.1093 0.1605 -0.2541 -0.1256 -0.1134 -0.1012 0.1047 -0.1564 0.1535 -0.1267 0.1012 -0.1308 0.2174 0.1023 0.2122 0.1907 0.1919 0.1291 -0.1238 -0.1448 0.1674 -0.2308 0.1407 0.2762 -0.2593 -0.2017 -0.0930 0.1808 0.1058 0.1628 -0.1907 0.1064 0.3093 0.1169 0.2122 -0.1436 -0.0680 -0.1285 -0.1093 0.0930 0.3297 0.2558 0.1570 0.1378 -0.1256 0.1285 -0.0942 0.1506 0.1250 -0.1157 0.1145 -0.2035 0.1837 0.1959 0.1924 0.1209 -0.1756 0.1703 -0.1506 0.2395 -0.1378 -0.2110 -0.1605 -0.1762 -0.0895 0.1453 0.0919 0.1331 -0.2581 -0.1140 -0.0965 -0.1866 -0.1512 -0.0878 0.2029 0.1209 -0.1384 -0.1913 -0.1203 0.1535 0.1942 0.1378 0.2070 0.1762 -0.1715 0.1297 0.1733 0.1692 0.1017 -0.1535 0.0988 -0.1273 0.1012 0.1285 0.1419 0.1000 0.2471 0.1622 0.0948 -0.1209 0.1227 0.1860 -0.0959 -0.1058 0.1221 0.1674 0.1843 0.0936 0.0988 0.1169 -0.1669 -0.1424 0.1529 0.1791 -0.1395 0.1541 -0.1273 0.1610 -0.1442 -0.1779 0.1459 0.0959 -0.1494 0.1762 0.1430 -0.1110 0.1436 -0.1570 -0.0942 0.1762 0.1244 0.1878 -0.1744 0.0965 0.1686 -0.1965 0.0953 -0.2174 -0.1988 0.1837 0.2727 -0.0733 0.1169 0.2285 0.2366 0.0843 0.1901 0.1849 0.1471 0.1047 -0.1221 0.1337 0.1773 0.0831 -0.1453 -0.1186 -0.1157 -0.1302 0.1953 0.1988 0.1244 -0.1523 0.1640 0.1529 -0.2517 0.1820 0.1227 -0.2186 0.1070 -0.1023 0.1953 -0.1076 0.2326 -0.1971 -0.2145 0.1343 0.1192 0.1971 -0.1541 -0.1081 -0.0942 -0.2494 -0.1593 0.1163 -0.0802 0.1209 0.1227 0.1552 0.1163 0.1599 0.0959 -0.1233 0.1698 -0.1965 -0.1047 0.1355 -0.2430 0.1965 -0.1174 0.0820 -0.2128 -0.2017 -0.1703 0.2907 -0.1395 -0.1721 0.2558 0.2401 -0.1331 0.1099 -0.1308 -0.2151 0.1459 0.2035 -0.1576 0.1628 0.1733 0.1233 -0.2558 -0.0988 0.1070 -0.1541 0.2070 0.1953 -0.0895 -0.1169 0.2587 0.1023 -0.1669 0.1302 0.1552 0.1517 0.1355 0.1186 0.1052 -0.3360 -0.1994 -0.2744 -0.1738 -0.1035 0.1750 0.1372 -0.1122 -0.1070 0.1093 -0.1076 0.2436 -0.1808 -0.1395 -0.1029 0.2477 -0.2076 0.1622 -0.1326 0.1087 0.2483 0.1570 -0.1267 -0.1459 -0.2802 0.1349 0.0890 -0.1186 -0.1424 -0.2058 0.1477 0.1116 -0.1093 -0.1267 -0.2070 0.1459 -0.2401 -0.1709 0.1436 0.0895 0.1971 0.1093 0.1686 -0.1052 0.1244 -0.1773 -0.0860 0.2087 0.2140 0.3064 -0.1535 0.1320 -0.1326 0.1820 -0.1983 0.1105 0.1349 0.1343 0.1384 -0.1506 -0.1372 0.1337 -0.1128 -0.1471 0.1390 0.2959 -0.1587 -0.1651 -0.1663 -0.1500 0.1756 0.1994 0.1407 0.1140 -0.1192 0.0785 0.1541 -0.0878 -0.1634 -0.1017 -0.1605 -0.1157 0.2384 -0.1221 0.1058 0.0953 -0.2134 0.1855 -0.1070 0.1936 0.1401 0.1017 -0.2349 0.1267 0.2337 -0.2099 0.1587 -0.1035 -0.1145 0.1459 -0.1709 0.1965 -0.0727 0.1773 -0.1535 0.1587 0.2035 -0.1494 0.1372 0.1907 0.1087 0.2291 0.1343 0.2564 -0.2169 0.1436 0.1605 -0.1291 0.0878 -0.1081 0.1302 0.1576 0.1855 -0.1267 0.1250 -0.1733 -0.1773 0.1128 -0.2407 0.1634 -0.1256 -0.1140 0.1407 -0.1273 -0.1756 0.1244 -0.1070 0.1645 -0.1250 -0.1727 -0.1215 0.1802 0.1779 -0.0930 -0.1756 0.1081 -0.1767 -0.1320 0.1506 -0.1070 -0.0901 -0.1000 0.1442 0.2122 0.2134 0.2895 0.1959 0.1419 -0.1721 0.1262 0.2163 -0.1314 0.1715 0.2012 0.2924 0.2105 0.1401 0.2669 -0.2157 -0.1541 0.2308 -0.2517 -0.1006 0.3105 0.1994 -0.1826 0.1808 -0.1773 -0.2407 -0.2035 -0.0837 -0.1459 -0.1610 -0.1564 -0.1279 0.1651 -0.3134 0.1209 0.3430 0.1372 0.1988 -0.2337 -0.1267 -0.1529 -0.0983 -0.1436 0.1663 -0.1878 0.1767 -0.1733 -0.1471 0.1605 0.1750 -0.1907 -0.1727 0.1541 0.1122 -0.1773 -0.1971 0.2326 0.1692 0.2320 -0.2605 -0.1256 0.1157 0.1424 0.0901 0.1419 -0.2959 0.1709 0.1355 0.1488 -0.2291 -0.2116 -0.1657 -0.1442 0.1773 0.0791 -0.1843 0.1360 -0.3012 0.1901 0.2041" HIT_INDICES="4 5 11 13 14 17 20 25 26 27 28 33 35 36 37 40 42 51 53 54 56 57 60 61 65 71 72 76 79 83 84 86 88 90 97 104 106 109 113 118" ES_PROFILE="-0.0215 0.0035 -0.0297 -0.0163 0.0087 0.0105 0.0122 -0.0093 0.0157 0.0407 0.0657 0.0442 0.0576 0.0826 0.1076 0.1093 0.1227 0.0547 0.0680 0.0930 0.1064 0.1314 0.1331 0.1581 0.1483 0.1151 0.1401 0.1302 0.1320 0.1221 0.1471 0.1605 0.1738 0.1872 0.1424 0.0977 0.1110 0.1128 0.1029 0.0814" RANK_AT_ES="90.0000" RANK_SCORE_AT_ES="-0.5700"/>
  <DTG RANKED_LIST="SexDevelopmentGenesPRL_remapped.rnk" TEMPLATE="na_as_pre_ranked" GENESET="gene_sets.gmt#GOCC_ORGANELLE_SUBCOMPARTMENT" ES="0.2613" NES="1.1741" NP="0.2500" FDR="1.0000" FWER="1.0000" CHIP="ftp.broadinstitute.org://pub/gsea/annotations_versioned/Human_Gene_Symbol_with_Remapping_MSigDB.v7.5.1.chip" RND_ES="-0.2054 -0.1766 0.2072 0.1838 -0.3153 -0.1766 0.2450 -0.1550 -0.2414 -0.1604 0.1712 -0.2973 -0.1441 0.1874 -0.2450 -0.1279 0.1928 0.1315 0.1622 -0.3009 -0.2775 -0.2018 0.2793 -0.1658 -0.2342 -0.2378 0.2000 -0.1532 0.1550 -0.1315 0.1712 0.2000 0.1874 0.3243 -0.2126 -0.2667 -0.1495 -0.2036 0.1423 0.2468 0.2270 0.1459 0.3063 -0.1838 -0.2865 -0.1405 0.1658 -0.1532 0.4198 0.1550 0.2306 -0.1784 -0.1351 -0.3676 -0.2126 0.2396 0.2000 0.1550 -0.2252 -0.2559 0.2090 0.3928 0.3495 0.1351 0.3117 -0.1802 -0.2523 -0.3315 -0.1604 0.2378 0.4054 -0.2234 0.2090 -0.2541 0.1802 0.1892 0.1766 -0.1658 0.1369 0.1946 0.2468 -0.2270 -0.2541 -0.1766 0.1928 -0.2559 0.2631 0.1622 -0.2468 0.1423 0.3081 0.1964 0.2486 -0.1982 -0.1676 -0.1802 -0.2324 0.4342 -0.3261 0.2342 -0.3550 -0.2342 -0.2432 -0.1910 -0.1946 -0.2144 0.1604 0.2072 -0.1856 0.2937 0.2180 0.3874 -0.1441 0.1261 -0.1495 0.2198 -0.2450 -0.2036 -0.3369 -0.3279 0.2324 0.3892 -0.3135 0.2631 0.2072 0.2613 -0.2306 -0.2649 0.2901 -0.2414 0.2973 0.1658 -0.2216 -0.2036 0.1982 -0.1874 -0.1982 0.1225 0.1640 0.3045 0.1658 0.1514 0.2342 0.2901 -0.2018 -0.1550 -0.1171 -0.1550 -0.1748 -0.1982 0.1550 -0.3874 0.1495 -0.3387 -0.1532 -0.2703 0.1550 -0.2306 0.3207 -0.2162 0.2054 -0.1766 0.1640 -0.2973 0.4072 0.2505 0.1766 -0.1784 0.1189 0.1477 -0.1946 -0.1261 -0.1910 0.3423 0.1622 -0.3892 0.3532 -0.1297 -0.1658 -0.1838 -0.2288 -0.1604 0.1784 0.1730 -0.2396 0.1423 0.1856 -0.1459 0.1532 0.1910 -0.1892 -0.1712 -0.1369 -0.2036 0.3712 -0.1550 0.1550 -0.2505 0.4685 0.2847 0.2054 0.1369 0.1766 -0.3676 -0.2739 0.3153 0.1550 -0.2108 -0.1297 -0.3117 -0.1856 -0.2090 0.2595 -0.1658 0.1279 0.2270 0.1928 0.2649 -0.2180 -0.1874 0.2342 0.1910 -0.2252 -0.2180 0.2162 -0.2523 -0.1892 -0.2775 0.1838 -0.1982 -0.1369 -0.2216 0.3351 -0.1261 -0.1405 -0.2270 0.1658 0.4234 -0.1712 0.2252 0.1405 0.2054 0.2342 -0.2252 -0.1640 0.2396 -0.2721 0.1964 -0.2667 -0.2018 0.2595 -0.3261 0.2180 0.1874 0.1766 0.3243 0.2919 0.2450 -0.1802 0.2577 0.1658 -0.2378 -0.3261 0.1712 0.2198 -0.3099 0.2180 -0.1766 -0.2126 0.3514 0.2108 0.3495 -0.1802 -0.1982 0.2018 -0.3009 -0.1550 -0.1784 0.2505 0.5081 0.1351 0.2450 0.2252 -0.2090 -0.3766 -0.2342 0.3784 -0.1874 0.1820 -0.3514 -0.2162 0.2396 -0.3045 0.2018 0.2613 -0.2919 -0.1658 0.2144 -0.1730 0.2901 0.1351 -0.3315 0.2703 0.1928 0.1550 -0.3532 0.1423 -0.3261 -0.1928 0.1604 -0.2793 -0.1766 -0.1964 -0.2541 0.1982 0.1892 0.3243 -0.2667 0.2396 0.2216 -0.2919 0.2270 -0.2865 -0.2811 -0.2018 -0.2018 0.1153 -0.2180 -0.1315 0.3423 -0.1946 0.1874 -0.3550 -0.2541 -0.1477 0.1441 -0.2829 -0.1640 -0.1892 -0.3171 -0.2306 0.2432 0.2198 0.1748 0.2541 -0.3171 -0.2991 -0.3117 -0.3045 0.2198 -0.1351 0.1928 0.1171 -0.2414 0.2180 -0.2577 0.1892 0.2108 -0.1802 -0.2072 -0.1225 0.1982 0.2577 -0.3027 -0.1351 0.1441 -0.3982 -0.1694 -0.1838 -0.3099 0.1946 -0.2613 -0.1748 0.3982 0.2955 0.2883 -0.2306 0.3261 0.1730 -0.1622 0.2018 0.3333 -0.2018 0.1910 -0.1387 0.2595 -0.1604 0.2180 0.2811 -0.1568 -0.1586 0.2216 0.1099 0.3315 -0.2090 -0.1712 -0.2901 0.2252 -0.2378 0.2342 0.1820 -0.2523 -0.1405 0.2793 0.1495 -0.3009 -0.1910 0.3333 0.1423 0.2775 -0.3045 0.3586 0.1532 -0.3532 -0.3676 -0.2541 0.2108 -0.2703 0.2523 0.2378 0.2108 0.4180 0.2306 -0.2108 0.1441 -0.2523 0.1459 0.1027 -0.1820 0.1586 -0.2721 0.2631 -0.1964 -0.3027 0.1387 -0.1694 0.2288 0.2432 0.1135 0.3135 0.2523 0.2919 0.2613 0.3459 0.1982 -0.2306 -0.2036 0.2018 0.1946 0.1982 0.1784 0.1676 0.1874 0.2090 -0.1153 0.1856 -0.1550 0.2523 -0.2162 -0.1622 -0.2180 0.2324 0.1712 -0.2252 -0.3459 -0.1730 0.4324 0.3135 0.3207 -0.2180 0.2378 0.1297 -0.1874 -0.1964 -0.1477 -0.1279 -0.2739 0.2234 -0.2270 -0.1369 -0.1928 0.3622 -0.1207 0.1225 0.2757 -0.3586 0.1694 -0.1820 -0.4270 0.2486 -0.2523 0.1712 -0.2613 0.1892 0.2072 0.2685 0.2306 -0.1712 0.1261 0.2252 0.2324 0.1748 -0.3387 -0.3802 0.1874 -0.2162 0.2685 0.1838 0.2126 -0.3225 0.1225 0.1225 0.1495 0.2468 0.2270 0.2378 -0.2234 0.2937 0.2324 -0.1730 -0.1333 -0.2667 0.1766 -0.1279 0.1946 -0.1369 0.4072 0.3009 -0.3928 0.4847 -0.2018 -0.2577 -0.2739 0.2559 0.3189 0.1586 -0.3459 0.2649 0.2450 -0.4000 0.2757 0.2649 -0.1856 -0.1820 0.1532 -0.2739 -0.1874 -0.2180 0.1838 0.2432 0.1802 0.3802 -0.1820 0.1892 0.1441 -0.2216 0.2450 -0.3027 0.2270 0.1532 -0.3081 -0.1910 0.2667 0.2901 0.2541 0.1874 -0.2829 -0.1856 0.2162 -0.2234 0.2054 0.1694 0.2288 -0.2108 0.1387 0.1676 -0.1640 -0.3892 -0.1892 0.2216 0.1874 -0.2450 0.2072 -0.2180 -0.2631 -0.3153 0.2000 0.1658 -0.2342 -0.2685 0.2450 -0.2378 0.1676 -0.2541 -0.2541 -0.2000 -0.2901 0.1856 0.1676 0.2126 0.1297 0.2793 -0.3351 -0.1964 -0.1748 -0.2144 0.1784 0.1333 -0.1369 -0.1171 0.3099 0.1622 -0.3532 0.1892 -0.1171 0.2378 0.2955 -0.1730 0.1009 0.2216 0.1297 -0.3495 0.1982 0.1802 -0.1387 -0.2126 -0.2306 -0.2090 -0.1928 0.3027 -0.1423 -0.1964 0.3441 0.2234 0.2703 -0.3495 -0.2234 -0.2973 0.1586 0.1730 -0.4649 0.2396 -0.3982 0.1532 -0.2036 0.3045 -0.1604 0.1874 -0.2703 -0.3207 -0.2811 -0.3009 -0.2360 -0.2991 -0.3315 -0.2613 0.2811 -0.3171 -0.2829 0.1225 -0.3153 0.1351 0.1441 -0.4198 -0.3171 0.3099 -0.1892 0.2793 -0.3063 -0.3477 0.3099 0.2937 -0.2072 -0.1495 -0.1514 0.3225 -0.2036 -0.2216 -0.2090 -0.2901 -0.1405 -0.1766 -0.2270 -0.2793 -0.1279 -0.2559 -0.2234 0.2559 0.1351 0.1892 0.1820 0.2793 -0.3099 0.2829 0.1495 -0.2414 0.2865 0.1441 -0.2162 -0.1946 -0.1676 0.3369 -0.1694 -0.3856 0.1207 -0.2378 -0.3297 0.1622 0.1730 0.1802 -0.3676 -0.2559 0.2234 -0.2252 -0.2144 0.2054 -0.1892 -0.1892 -0.1459 -0.2865 -0.2216 0.1495 0.2108 -0.2144 0.1351 0.1820 0.1982 0.2324 -0.3387 0.1820 0.1910 -0.1982 -0.1856 0.1946 -0.1982 0.1550 -0.2414 -0.2414 0.1712 -0.2432 0.1351 -0.2523 0.2036 -0.1874 -0.1856 -0.2072 -0.1784 0.3477 0.1477 0.1568 0.1369 -0.1748 -0.2324 -0.3063 0.1820 -0.3514 0.1712 0.3387 0.2144 0.3712 0.1423 -0.2306 0.1550 0.1459 0.2144 -0.1532 0.2198 -0.1658 -0.2486 -0.2198 -0.2721 0.3640 0.1387 -0.2973 0.1243 -0.2432 -0.2306 -0.1820 -0.1838 -0.1910 -0.2577 0.1369 0.1964 0.1514 0.1586 0.2180 0.2811 -0.2054 0.2018 -0.1946 0.1441 0.2613 0.0937 -0.1892 -0.2468 0.1712 -0.4216 -0.1946 -0.1441 0.1910 0.2829 -0.1658 0.2126 0.1856 -0.1856 -0.1604 0.1604 0.2559 0.1297 -0.2739 0.2270 -0.1550 -0.2955 -0.2432 0.1532 0.2595 -0.1676 0.2919 -0.2523 -0.1243 -0.2450 0.2721 -0.2054 -0.2486 -0.2811 -0.1604 0.2090 -0.3514 0.1856 -0.2468 0.2432 -0.2559 0.2901 -0.2523 -0.1495 0.1514 -0.2468 0.2180 -0.1243 0.1946 -0.1748 0.1568 0.1405 -0.1225 -0.2234 0.2216 -0.3640 -0.1550 0.2649 -0.2468 -0.1279 0.4883 -0.1441 0.1730 0.2036 -0.3279 0.3459 -0.2523 -0.3495 -0.2667 -0.2559 -0.2396 0.2973 -0.2234 0.2523 -0.2162 -0.1640 -0.2577 -0.1532 0.2306 -0.1622 0.1694 -0.2090 -0.1676 -0.1477 -0.2847 0.3423 0.1856 -0.1892 -0.3081 -0.2432 -0.2378 -0.2613 -0.2432 -0.1495 -0.2667 -0.1243 -0.2180 0.2252 0.2144 0.2955 -0.2072 0.1820 -0.2577 -0.1297 -0.2559 0.1333 -0.2973 0.2468 0.2108 0.1063 -0.1766 -0.1369 -0.1892 -0.2144 0.2450 0.2216 0.1099 0.2595 -0.1568 0.1514 0.2144 -0.1622 0.2450 0.1297 -0.1459 -0.2613 -0.1135 0.3117 0.2811 -0.1964 -0.1748 0.1081 -0.3892 0.1550 0.3441 0.2595 0.2144 -0.2090 0.3171 0.3928 0.3117 0.3081 0.1405 0.2450 0.2162 -0.1946 -0.1982 -0.1928 0.1369 0.2288 0.3099 0.1568 -0.2559 0.2721 -0.1838 0.1910 0.1640 0.2703 0.2793 -0.2901 -0.1622 -0.2054 0.2270 -0.2631 -0.3009 0.3135 -0.2396 0.1946 0.1802 0.2342 0.2072 -0.2450 0.2829 -0.1586 0.2216 -0.1820 0.1550 0.1946 0.1658 -0.1766 -0.1622 -0.1784 0.3315 0.2739 0.2288 0.1532 0.3009 -0.2216 -0.1658 -0.2144 0.2342 0.1297 -0.1838 0.1766 -0.1604 0.1964 -0.2450 -0.1694 -0.1279 -0.2216 -0.1658 0.2234 -0.1784 -0.2432 -0.2162 0.2865 -0.1766 -0.3081 -0.2270" HIT_INDICES="3 4 6 8 12 36 50 57 71 81 94 99 108 118 124" ES_PROFILE="0.0396 0.1063 0.1640 0.2216 0.2613 0.1207 0.0703 0.0829 0.0324 0.0180 -0.0234 0.0072 0.0018 -0.0126 0.0090" RANK_AT_ES="12.0000" RANK_SCORE_AT_ES="15.8000"/>
  <DTG RANKED_LIST="SexDevelopmentGenesPRL_remapped.rnk" TEMPLATE="na_as_pre_ranked" GENESET="gene_sets.gmt#HP_GAIT_DISTURBANCE" ES="0.2230" NES="1.1764" NP="0.2402" FDR="1.0000" FWER="1.0000" CHIP="ftp.broadinstitute.org://pub/gsea/annotations_versioned/Human_Gene_Symbol_with_Remapping_MSigDB.v7.5.1.chip" RND_ES="0.1520 0.1667 0.2181 0.1446 0.1765 -0.1985 -0.1078 -0.3235 -0.1740 0.1029 0.2132 0.1275 -0.1716 -0.1863 0.1471 0.1569 -0.1887 0.1495 0.1789 0.1324 0.2181 -0.2157 -0.2598 0.1789 -0.1740 -0.1765 -0.1324 -0.1520 -0.2279 0.2672 -0.2426 -0.1961 -0.2426 -0.1348 -0.2598 -0.2770 0.1422 0.1765 0.2475 -0.2132 -0.1887 -0.1299 0.1275 -0.2353 0.1348 0.2255 -0.2696 -0.1397 -0.1176 0.3039 0.1422 0.1569 0.1569 0.1250 -0.0882 0.1936 0.2549 0.1520 0.2868 -0.2819 0.2402 -0.2745 0.1618 -0.1789 -0.1201 -0.1765 0.1740 -0.1520 0.1176 -0.2108 0.1324 -0.1691 0.1740 -0.1765 -0.1103 0.1422 0.2279 -0.1936 0.1912 0.1593 0.1176 0.1814 0.1667 0.2794 0.2402 -0.1691 0.1397 -0.1765 0.2868 -0.2010 -0.0809 0.1250 0.1765 -0.1422 -0.1593 0.1569 0.1225 0.1814 0.1446 0.1250 -0.2206 -0.2402 0.0907 -0.1127 -0.1422 -0.3431 0.1495 0.2059 0.2059 -0.1642 0.1789 -0.2426 -0.1814 0.1078 0.1275 -0.1740 0.1054 0.2157 0.1422 0.2868 0.1593 0.1716 -0.1446 0.1936 -0.1912 -0.2353 0.2868 0.1201 -0.1397 -0.1275 0.1348 0.2279 -0.3382 0.1348 -0.1152 -0.1495 0.1471 0.2206 0.1691 -0.1691 -0.1520 0.1618 0.2353 -0.2230 -0.1740 0.1324 0.1569 0.2304 0.3162 -0.1373 0.2059 -0.1716 0.1324 -0.2672 -0.2034 0.1618 -0.1446 0.1642 -0.1691 0.2353 -0.2034 0.1667 -0.1716 -0.2206 0.1348 0.1838 -0.1225 -0.2157 -0.1054 0.2525 -0.1373 -0.1691 -0.2181 -0.1814 -0.1299 -0.1176 0.2917 0.1691 -0.1078 0.1348 0.1642 0.2059 0.1838 -0.2966 0.1005 -0.2426 -0.2475 -0.2770 0.3358 -0.2304 0.1887 -0.2451 -0.2328 0.1422 0.2230 0.2083 0.3064 -0.1299 -0.3824 0.1936 -0.1765 -0.1373 -0.2500 -0.1495 -0.1593 0.2549 -0.1103 -0.2108 -0.1985 -0.2328 0.1593 -0.2745 -0.1348 0.1961 0.1863 0.2059 0.1299 0.1691 -0.1250 -0.2108 0.1740 -0.1569 -0.1789 -0.2623 0.1422 0.2426 0.2010 0.1544 0.1912 -0.1054 -0.1716 0.2500 -0.1250 -0.1593 -0.0980 -0.1814 0.1593 0.2892 0.1814 0.2132 0.2770 0.1618 0.2304 -0.1520 -0.1936 -0.1275 -0.1618 0.1495 -0.2157 0.1127 0.2059 -0.1373 -0.1716 0.1176 -0.2108 0.2181 0.0956 0.2353 0.1863 -0.1520 0.0882 0.2108 0.1569 -0.2475 -0.1373 0.1373 -0.2157 0.1961 -0.2892 -0.1520 0.1887 -0.2157 -0.2819 0.1324 -0.2451 -0.1642 0.1397 0.2549 0.1373 -0.1446 -0.2696 0.2034 0.2770 0.2328 -0.1422 -0.1740 -0.1863 -0.1863 -0.1520 0.1422 0.1250 0.1887 -0.1446 -0.2819 -0.1373 -0.2083 0.1569 -0.1275 0.1985 0.2402 -0.1029 0.1176 -0.3039 -0.2304 0.1912 -0.3333 0.2108 0.1961 -0.1912 0.2157 0.0980 -0.3456 -0.2353 -0.2426 0.1740 0.2426 -0.1348 -0.1225 -0.1642 0.1618 0.2623 -0.1765 -0.2672 0.1765 -0.2990 -0.2696 0.1863 0.1446 0.1373 -0.2157 0.2206 -0.2377 -0.1740 -0.1373 0.1814 -0.1127 0.1569 0.1471 -0.2819 0.1471 0.2721 -0.2010 -0.3578 0.1814 0.1740 -0.1471 0.1446 0.2279 0.2402 0.1740 0.1863 -0.1716 -0.1520 0.2402 -0.1520 0.0833 0.2206 0.1397 0.1716 -0.1544 0.2549 0.1348 -0.1716 0.1201 0.1495 -0.3235 0.1324 0.2426 -0.1618 -0.2132 0.1422 0.1961 0.1324 -0.1348 -0.1446 0.2255 0.1422 -0.2794 -0.2426 -0.2451 0.1373 -0.3186 -0.3946 -0.1544 0.1152 0.1887 0.2083 -0.2059 0.1471 0.1373 -0.1078 -0.2034 -0.0858 -0.2377 0.1348 -0.0931 -0.1887 -0.2304 -0.1127 0.0907 -0.2917 0.2451 0.2525 -0.1520 -0.1618 0.2304 0.2157 -0.2426 0.2574 -0.1863 0.1716 0.1985 0.1127 -0.2794 0.1520 -0.1495 0.1887 -0.1569 -0.2279 0.2132 -0.1642 0.1887 -0.1397 -0.1691 0.1446 0.1961 -0.1544 0.1789 0.2108 -0.1814 -0.1569 0.1495 -0.1789 0.1225 0.1495 0.2230 0.1544 -0.2108 -0.2574 0.2034 -0.2304 -0.1936 -0.1544 0.1495 -0.1029 -0.1495 0.2426 -0.1961 0.1961 0.2083 -0.1225 -0.2402 0.1814 -0.1912 0.1324 0.1569 -0.2059 -0.1275 -0.3799 0.1225 -0.1225 0.2230 -0.2451 -0.2108 0.2843 0.1863 0.1225 0.2010 -0.2181 -0.2500 0.1324 0.2941 0.2402 -0.2377 0.3113 -0.1078 -0.2696 0.0882 -0.2010 0.1127 -0.1495 0.2181 0.1985 -0.1324 0.1495 -0.1127 -0.1618 0.2500 0.1961 -0.1520 -0.2451 0.2059 -0.1348 0.2966 0.1397 0.1593 0.2598 0.1275 0.2132 -0.1446 0.2377 -0.2672 -0.1275 -0.1789 -0.1961 0.2647 0.1667 -0.1544 -0.2132 -0.1667 0.1225 -0.1176 -0.1740 0.1250 0.3603 0.2451 -0.2328 -0.2794 -0.1201 0.1569 0.2721 -0.2083 -0.1544 -0.2598 -0.1324 -0.1127 -0.1397 0.2132 -0.4510 -0.2990 0.1936 -0.1887 0.2696 -0.1127 -0.1348 0.2279 0.1250 0.2868 0.1225 -0.1814 -0.1691 0.2010 0.2990 -0.1814 0.2034 -0.1618 0.1667 0.2034 0.1618 -0.2132 0.1373 -0.3015 -0.1716 -0.1593 -0.3186 0.1618 -0.1373 -0.1152 0.1985 -0.1936 -0.1569 0.1397 0.0980 0.1814 0.1740 -0.2843 0.1054 -0.1691 0.1765 -0.1691 0.2034 -0.1054 0.2647 -0.2034 -0.2549 0.1593 -0.1471 0.1765 -0.0907 0.1789 -0.2598 -0.1005 -0.1348 -0.2059 -0.2010 -0.2353 -0.1446 0.2132 0.1691 -0.1863 0.2255 0.1814 0.1985 0.2108 -0.2083 0.3578 0.2157 0.2255 -0.0858 0.1789 -0.1348 -0.1569 -0.1275 -0.3113 -0.1814 0.1838 0.1446 -0.1225 -0.2500 0.2108 0.2868 -0.1422 0.1275 -0.1373 -0.1618 -0.1176 -0.1691 -0.1544 -0.2402 0.1691 0.1422 0.1887 0.1275 -0.2010 -0.2083 -0.2917 0.1887 -0.1814 0.1250 0.2549 0.1789 -0.1838 0.3039 -0.2010 0.1887 -0.1716 0.1250 -0.1838 0.4289 -0.1520 -0.1691 -0.1176 0.2132 -0.1176 -0.1789 -0.1667 -0.3284 0.1936 -0.1789 0.1887 -0.1765 -0.2672 -0.1275 -0.1814 -0.1397 -0.1691 -0.2010 0.1471 -0.1348 0.3137 -0.1275 -0.1103 -0.1422 -0.1275 0.1667 -0.0956 -0.1520 0.1789 -0.3284 -0.2647 -0.1275 -0.2353 0.1495 -0.2181 0.3113 0.2377 0.1716 0.1348 0.1397 -0.2328 -0.1348 -0.2132 -0.1765 -0.1618 0.2230 0.1348 -0.2059 -0.1250 -0.2230 0.2843 -0.2721 -0.1201 0.1789 -0.1618 -0.1838 0.1838 0.3652 -0.0931 -0.1765 -0.2549 -0.1373 -0.1765 -0.2353 0.2059 0.1299 0.1520 -0.1373 -0.1716 0.2059 0.3701 -0.3431 0.3088 -0.1691 -0.1201 0.1863 -0.2353 -0.1593 -0.0980 -0.1397 -0.2794 -0.1912 0.2157 0.1961 0.1446 -0.2598 0.1863 -0.1250 0.1593 -0.2059 0.1054 -0.1005 -0.2108 -0.2721 -0.2181 0.1985 -0.1422 0.2083 0.3186 0.1422 0.1446 0.1103 0.2377 -0.1348 0.2794 0.1250 -0.1740 0.2819 0.2328 0.2059 -0.0784 0.1495 -0.2108 0.1397 -0.2745 0.1887 0.1642 -0.1225 0.1324 -0.2475 0.1691 -0.1299 0.1985 0.1838 -0.2647 -0.4167 0.3578 -0.0858 0.1201 0.2574 -0.2868 -0.1740 -0.1863 0.1618 -0.1667 -0.1789 -0.2279 -0.2794 -0.1912 0.1961 0.2132 -0.1152 -0.1814 0.2083 0.2598 -0.2279 -0.2549 0.2574 0.1985 0.1814 -0.1936 0.2402 0.2353 -0.1985 -0.2255 0.1716 -0.1152 -0.1495 -0.1471 0.2255 0.2892 -0.2132 -0.1397 -0.1103 -0.1373 0.1863 -0.1716 -0.2451 0.1765 -0.1324 -0.1275 0.2181 0.1593 -0.1520 -0.1642 -0.1348 0.1618 0.2132 -0.1544 0.1544 -0.2304 -0.2108 0.1985 -0.1348 -0.2451 -0.2108 0.1397 0.2010 -0.2892 -0.1520 0.1397 0.1348 0.1765 -0.1691 0.2059 0.2230 0.1152 -0.1103 0.2549 -0.1569 0.2990 0.1495 0.2255 -0.1642 0.1569 0.2941 0.2353 0.1127 0.2255 -0.2328 -0.1912 -0.2304 -0.1887 -0.1716 -0.2059 0.2696 0.1201 -0.0784 0.1201 -0.1225 0.1544 -0.1814 -0.3799 0.1225 0.1765 0.1397 -0.1176 -0.0907 -0.1716 -0.1324 -0.2255 -0.1348 0.1936 0.0956 0.1176 -0.2843 0.2426 -0.3284 -0.1397 -0.2157 0.2353 0.2010 0.2059 -0.0980 -0.1838 -0.1152 0.2402 -0.1642 0.1765 0.1740 0.1201 -0.2083 -0.1838 0.2279 0.2426 0.1397 0.2721 -0.2034 0.1520 -0.2181 -0.2206 0.1471 0.1324 -0.1593 -0.1912 0.1912 -0.2598 -0.1912 0.2034 0.2255 -0.1887 -0.1520 -0.1863 -0.1225 -0.2819 -0.2451 -0.2083 -0.1299 0.2475 0.1520 -0.1593 0.2647 -0.1373 0.2181 0.3113 -0.2696 0.3064 -0.1765 0.2230 -0.1422 0.2181 -0.1642 0.1740 -0.1740 0.4681 0.1324 0.2279 -0.2132 0.1765 -0.1936 -0.2721 -0.2157 -0.1618 -0.1471 0.1299 0.1544 0.2475 0.1422 -0.2083 0.2034 0.1691 -0.1838 -0.2010 -0.2059 -0.1593 0.3039 -0.1667 0.1373 -0.1373 -0.1667 0.1936 0.1789 0.1642 0.1373 -0.1642 0.1397 -0.2108 0.2181 0.2598 0.2525 -0.1324 -0.1569 0.1103 0.2966 0.1201 0.2206 0.1569 -0.1275 -0.1863 -0.3162 -0.1250 0.1225 0.1348 0.1716 -0.1495 -0.1471 0.2623 -0.1176 -0.2549 0.1667 -0.1422 -0.1593 -0.1642 0.1544 0.2181 0.1127 -0.1667 0.1985 0.1912 0.2181 -0.2279" HIT_INDICES="0 3 5 7 11 12 13 20 24 33 44 51 52 63 65 67 68 84 88 90 97 98 105 113" ES_PROFILE="0.0417 0.0637 0.0956 0.1275 0.1397 0.1814 0.2230 0.2059 0.2181 0.1814 0.1250 0.1078 0.1495 0.0931 0.1250 0.1569 0.1985 0.0931 0.1054 0.1373 0.1201 0.1618 0.1446 0.1176" RANK_AT_ES="13.0000" RANK_SCORE_AT_ES="15.0000"/>
  <DTG RANKED_LIST="SexDevelopmentGenesPRL_remapped.rnk" TEMPLATE="na_as_pre_ranked" GENESET="gene_sets.gmt#HP_ABNORMALITY_OF_ADRENAL_PHYSIOLOGY" ES="0.2768" NES="1.1776" NP="0.2436" FDR="1.0000" FWER="1.0000" CHIP="ftp.broadinstitute.org://pub/gsea/annotations_versioned/Human_Gene_Symbol_with_Remapping_MSigDB.v7.5.1.chip" RND_ES="-0.2500 -0.3393 -0.2857 -0.2054 -0.2143 -0.1607 0.2679 -0.2143 -0.2321 0.4554 0.1696 0.2143 0.2232 0.2589 0.2857 0.3929 -0.3393 -0.2143 0.2946 0.1429 -0.2500 0.4464 -0.1339 0.3661 0.2232 -0.1250 -0.2589 0.2500 -0.2946 -0.2054 -0.3839 0.1964 0.1429 -0.2321 -0.1518 -0.3839 -0.1875 -0.2143 -0.2143 0.2857 -0.2411 -0.1518 0.2679 -0.1429 -0.1429 -0.1696 -0.2321 0.2321 -0.1875 -0.2054 0.2500 -0.3750 -0.3571 0.1339 0.3125 0.2857 0.1518 -0.1964 -0.2768 0.1875 -0.2679 0.2500 0.2054 0.2143 0.2232 0.3125 0.1429 0.4018 0.1875 0.2232 0.2143 0.1875 0.2857 -0.2679 0.3036 0.1786 0.1964 -0.3929 -0.1786 -0.1875 0.2054 0.2054 -0.1696 0.2321 0.1696 0.4196 0.2589 -0.2054 0.3214 0.1696 -0.2946 0.2232 0.1161 -0.1161 -0.2589 -0.1875 -0.1786 -0.2143 -0.1786 0.1875 0.1429 0.2500 -0.2143 0.1607 -0.1518 -0.2500 -0.1964 -0.2857 0.2321 -0.1875 -0.2768 -0.2857 -0.4107 0.2143 0.1964 -0.2143 -0.1429 0.2768 0.1964 0.3125 0.1875 -0.1786 -0.2768 -0.1518 -0.1607 0.2054 -0.1786 0.2232 -0.4554 0.2054 0.3304 0.3929 0.2054 -0.1518 0.3482 -0.4018 -0.2500 -0.2143 -0.2054 -0.1875 0.2232 0.1786 0.1429 -0.1250 -0.2232 -0.3393 0.1786 -0.2857 0.1786 0.1964 0.1875 -0.2143 0.3125 -0.2411 -0.2768 -0.2857 0.1518 0.1518 0.1696 -0.1964 -0.4643 -0.1071 -0.2500 0.2589 0.3214 0.2054 0.1607 -0.2679 0.2946 0.1875 0.1964 -0.1429 0.2946 -0.3214 -0.2321 0.1696 0.3661 -0.3036 -0.2321 0.2857 -0.1429 0.2857 0.3482 0.1696 0.2143 -0.1964 0.1875 -0.2589 0.1250 0.2054 -0.1696 0.1696 -0.2411 0.2411 -0.2500 0.2054 -0.3214 0.3125 -0.1607 -0.1964 0.5536 -0.2054 -0.2232 -0.2054 -0.1964 -0.2679 -0.1607 0.2411 -0.2589 0.2411 0.1964 -0.4107 0.3393 0.1696 -0.2143 0.1696 0.1875 0.1875 -0.3482 -0.2589 -0.1875 -0.2232 -0.1518 -0.1696 -0.4554 0.2143 0.2143 0.4464 -0.1696 -0.1429 -0.2679 0.2589 -0.1071 -0.4286 -0.1607 -0.2321 0.4464 -0.2321 -0.1339 0.2500 0.2232 0.1607 -0.3393 -0.4464 -0.1786 -0.2500 -0.3929 0.2411 -0.2411 0.1875 -0.2054 -0.2143 -0.1518 -0.2411 -0.1518 -0.1786 -0.2232 0.2679 -0.3214 0.1339 0.1875 0.3214 0.2411 -0.1161 0.1964 -0.1786 -0.1339 -0.4018 -0.2143 -0.1786 -0.2768 0.2054 -0.3839 -0.2054 -0.1518 0.1964 0.1607 -0.2411 0.2054 0.2054 -0.2143 0.1518 0.3214 0.1964 0.2054 0.3125 -0.1964 0.3482 -0.1875 0.1875 0.1429 0.1875 -0.2054 -0.3036 -0.1518 0.1964 -0.2946 -0.1875 -0.1696 0.1875 0.2768 0.1964 0.1786 -0.2054 -0.1607 0.1607 -0.1786 -0.3571 -0.2500 0.2411 0.1696 0.2500 0.2054 0.1250 -0.2679 -0.2321 0.1696 -0.1339 -0.1518 -0.2589 -0.1786 0.2143 -0.1696 0.1875 0.2411 -0.1518 0.3214 -0.2321 0.2768 -0.1964 -0.1429 0.1696 -0.4196 -0.2768 0.1429 -0.2679 0.1875 -0.1250 0.1161 -0.3304 -0.3571 0.2768 0.1875 0.2946 -0.1875 0.2946 -0.1696 0.2321 0.3125 -0.1607 -0.1429 -0.2054 0.3929 -0.2589 0.3839 0.2589 -0.1964 0.1696 0.2143 0.2143 0.1161 -0.2411 0.1964 0.1607 -0.1429 0.3661 -0.1875 -0.1518 0.1339 -0.1964 0.1250 -0.2500 0.3036 -0.1786 0.1786 0.3036 -0.1161 -0.2500 -0.2589 0.1696 0.1161 0.4911 0.2054 0.3036 -0.3214 0.2143 0.2232 -0.2054 -0.3571 -0.2143 0.2143 -0.1696 -0.2411 -0.2411 -0.1964 -0.2768 -0.2679 0.1339 -0.2768 0.1518 0.1964 -0.1964 0.2411 0.2500 0.1429 0.2679 -0.1875 0.1696 0.1875 0.2679 -0.4196 -0.1339 -0.2679 -0.2411 -0.1875 -0.2857 0.4196 0.3482 0.1964 0.1696 -0.1964 0.1429 0.1786 -0.1696 -0.2589 0.1696 0.1429 0.2946 -0.2054 0.1875 -0.2768 -0.1786 0.1964 0.1964 0.2500 0.2768 0.2321 0.3125 -0.2768 -0.2500 0.5179 0.2321 0.2232 -0.2946 -0.2500 -0.1339 -0.2946 -0.1964 -0.3393 0.2589 -0.2946 0.1696 -0.2679 0.4018 -0.1875 -0.3750 0.1250 -0.3214 0.2946 0.1607 0.1429 -0.1607 -0.2500 -0.2589 -0.1429 -0.3125 0.1518 0.2321 0.3571 -0.3304 0.2679 -0.1607 0.2143 -0.2054 0.3750 0.2411 0.2054 -0.2232 0.2143 0.3482 0.2589 -0.2768 0.2768 -0.2411 0.2589 -0.3214 0.1964 0.3125 -0.1607 -0.1429 0.1429 0.2946 -0.1696 0.2232 0.1964 0.2589 0.1786 0.2679 0.2946 -0.2679 0.2054 0.1875 -0.2321 -0.3036 -0.1518 0.2232 0.2500 -0.1964 -0.1339 -0.2054 0.1875 0.1607 0.3036 -0.3304 -0.2500 0.4375 -0.2232 0.3214 0.2143 0.2946 0.1339 0.3125 -0.2589 0.4286 -0.2768 0.2411 -0.3393 0.2321 -0.3482 0.1696 0.4196 -0.2589 0.1696 -0.2143 -0.1607 0.2500 -0.1250 -0.1786 -0.2589 -0.1429 0.2589 -0.1339 -0.1786 -0.1696 0.4464 0.2232 0.1786 0.2589 -0.2411 0.3304 0.3750 0.1964 0.1964 0.1875 0.2054 -0.2321 -0.1875 0.1607 0.2768 0.2500 -0.1964 -0.1696 -0.3393 0.1429 0.2500 -0.1161 0.1696 0.1339 0.2857 0.1875 0.1339 -0.2589 -0.2411 0.2857 -0.2143 -0.1518 -0.2768 0.1607 0.2589 0.1429 -0.1786 0.2857 0.2232 -0.3571 0.1964 -0.2054 -0.3393 0.1786 -0.2857 0.2143 0.2857 -0.1964 0.1786 -0.1607 0.2054 -0.1875 0.2589 -0.1696 0.1786 0.2857 -0.1875 -0.1518 -0.2232 -0.2500 -0.1786 -0.3482 0.1429 -0.1339 -0.2768 0.2768 0.3036 0.2857 0.1607 0.2054 -0.2321 -0.2500 -0.1786 -0.2411 0.1875 0.1964 0.2054 0.4196 0.2232 0.3214 -0.2768 0.1250 0.2054 0.2321 0.2232 0.1964 0.3125 0.1786 -0.2857 0.1339 0.2143 -0.1786 0.1518 0.1429 -0.2768 0.2768 -0.2768 0.2321 0.1875 -0.1429 -0.3036 -0.3393 0.1696 0.3304 0.1607 0.2232 0.2500 0.2054 0.2500 -0.2857 -0.4196 -0.2143 0.2946 -0.1786 0.1161 -0.2411 -0.2143 -0.2679 0.1786 0.1607 -0.2232 0.2857 -0.3036 0.3661 0.2321 -0.3571 0.1875 0.1964 0.1607 0.1964 0.2054 0.2411 0.1607 -0.3661 -0.2500 0.2500 -0.1964 0.2232 0.3214 -0.1875 -0.2500 -0.3125 -0.2768 0.3750 0.3304 0.1429 -0.1696 0.2500 -0.2500 -0.1786 -0.2857 -0.1518 0.1786 0.1786 -0.1250 -0.1339 0.2500 -0.1964 -0.3661 0.1518 0.2500 -0.2500 -0.2411 0.3304 0.2411 -0.2143 0.2232 -0.3036 0.2500 0.1875 0.2589 -0.1786 0.4464 0.1875 0.1964 0.1607 0.2500 -0.2321 -0.3393 0.3304 0.2054 0.1875 -0.2054 -0.1518 0.2589 -0.1786 -0.2054 -0.3036 0.1875 0.1786 0.1786 -0.1161 -0.2589 -0.1786 0.1696 0.1250 -0.2054 0.3036 0.2411 -0.1339 -0.3482 -0.1607 -0.1786 0.1696 -0.2589 -0.1964 0.2589 -0.1429 0.2411 -0.1429 0.3036 -0.1518 0.1607 -0.2679 0.2589 0.2143 0.4018 -0.1964 -0.2232 -0.1875 0.2946 -0.2143 -0.1964 0.2679 0.4018 -0.1786 0.1696 -0.1607 -0.1786 0.1518 -0.2232 0.4018 0.1964 -0.2857 -0.2321 -0.2054 0.2500 0.2589 -0.1964 0.2679 -0.2768 -0.3304 -0.2500 0.1964 0.3036 -0.1964 -0.2768 0.2232 0.2054 -0.1607 -0.2946 -0.1786 -0.3304 0.3214 0.1875 0.2946 -0.4375 0.3125 0.2143 -0.2143 -0.1964 0.2054 0.2143 -0.4286 -0.3304 -0.2589 -0.2054 0.1161 0.2232 -0.1786 -0.1964 -0.2143 0.3661 0.2768 -0.1429 -0.2589 -0.1964 0.2321 -0.3482 0.2500 -0.2054 -0.2946 0.1696 0.2589 0.2946 -0.1518 0.2679 -0.2679 0.3125 -0.2411 0.2143 -0.3750 0.2946 0.1161 0.2857 0.1607 -0.2857 -0.1786 0.2500 -0.2321 -0.1429 0.1875 0.1964 -0.1607 -0.1250 0.2054 -0.1429 -0.2232 -0.2143 0.2232 0.3929 0.2679 0.2857 -0.1518 0.2500 -0.2946 0.2411 -0.1429 -0.1518 0.2054 -0.1696 -0.2321 0.2054 0.2589 0.2589 0.2768 -0.1607 -0.1786 -0.2143 -0.3571 0.2321 -0.3214 -0.1696 0.2946 -0.1696 0.1875 -0.2143 0.2411 0.1518 -0.2589 -0.3304 -0.2857 0.2857 0.1696 -0.1339 -0.2054 -0.4107 -0.2500 -0.2857 -0.2321 0.1607 -0.2679 0.1339 -0.1518 -0.2500 0.3304 -0.2411 0.3750 -0.2589 0.1339 -0.1607 0.1964 0.4107 -0.3214 0.2679 -0.2054 0.2500 -0.3125 -0.1429 0.1875 0.2054 -0.2054 -0.1875 -0.2411 0.1161 -0.2768 -0.3661 -0.2857 -0.2411 0.2321 -0.2589 -0.2054 -0.1429 -0.2411 -0.1696 0.2143 0.2857 -0.1518 -0.2232 -0.1964 0.2768 -0.1518 0.1964 -0.1250 -0.0982 -0.1071 -0.1696 -0.2143 0.3214 -0.2232 0.2054 0.2321 -0.2946 0.1786 0.3571 -0.1429 0.2857 -0.3036 0.3482 -0.2589 -0.3214 -0.1607 0.3304 0.2321 0.1786 0.3125 0.1875 0.1875 -0.2232 0.3304 0.3393 0.1786 0.2143 0.1786 0.2411 0.1696 0.1875 0.1429 0.1875 0.3304 -0.1161 -0.1964 -0.3036 -0.2143 -0.3125 0.2232 0.2500 -0.2321 -0.2768 -0.3036 0.1607 0.3750 -0.2589 0.2768 -0.2500 -0.2679 0.1875 -0.2589 0.2321 -0.1518 -0.1607 -0.2411 0.1786 0.2232 0.1429 0.0982" HIT_INDICES="1 8 10 13 25 29 31 56 83 97 104 108 113 125" ES_PROFILE="0.0625 0.0804 0.1429 0.1964 0.1696 0.2143 0.2768 0.1339 -0.0268 -0.0714 -0.0536 -0.0089 0.0268 0.0000" RANK_AT_ES="31.0000" RANK_SCORE_AT_ES="7.0400"/>
  <DTG RANKED_LIST="SexDevelopmentGenesPRL_remapped.rnk" TEMPLATE="na_as_pre_ranked" GENESET="gene_sets.gmt#MIR5688" ES="0.3121" NES="1.1807" NP="0.2456" FDR="1.0000" FWER="1.0000" CHIP="ftp.broadinstitute.org://pub/gsea/annotations_versioned/Human_Gene_Symbol_with_Remapping_MSigDB.v7.5.1.chip" RND_ES="0.2759 0.2621 -0.3034 -0.1793 0.3052 -0.1793 -0.1966 0.1879 -0.3586 -0.1914 0.2862 -0.3017 0.2000 0.3259 0.1983 0.4328 0.1948 -0.4172 0.2586 0.2276 -0.1983 0.2259 -0.4362 -0.6017 0.5259 -0.2534 -0.2310 -0.5948 -0.1241 0.3500 -0.2241 0.2397 -0.3155 0.2362 0.1879 0.2828 0.2310 0.1707 0.2172 0.3603 -0.3086 0.2810 0.1621 0.2310 0.1276 -0.2103 0.2052 -0.2310 -0.2069 0.3466 -0.3207 -0.2069 0.2293 -0.3293 -0.2259 -0.3759 -0.3086 0.5862 -0.3379 -0.3034 0.2534 0.2017 -0.2759 0.4293 -0.2966 0.2793 -0.1759 -0.4224 0.2397 0.2431 -0.1707 -0.3603 0.2414 0.3276 0.2828 0.2707 -0.2310 -0.1638 0.2103 0.1845 0.3707 -0.1621 0.4121 0.2034 -0.2897 -0.2241 0.2655 0.2879 0.3000 -0.3431 -0.2069 0.3052 0.3345 -0.2621 -0.2500 0.3052 0.2362 0.2690 0.1983 0.2931 0.3362 -0.2224 0.3224 -0.1569 -0.2224 0.2276 0.3569 -0.2241 -0.2741 -0.1776 0.2207 0.1897 -0.1948 -0.3103 0.2586 -0.1897 0.2845 -0.4897 0.3603 0.1897 0.2569 0.1362 -0.3362 0.3431 0.3172 -0.3138 0.2207 0.2397 -0.2138 -0.2603 0.1879 -0.1983 -0.1897 0.2759 -0.2500 0.3914 -0.3603 0.2310 0.2534 -0.2638 0.3190 0.1897 -0.2103 0.2448 -0.2103 0.2000 0.3707 -0.1983 -0.2741 0.3569 0.3690 -0.1931 -0.2224 -0.2034 0.1500 -0.3086 -0.2121 0.3603 0.2483 -0.2534 -0.1534 0.2121 -0.2466 0.1724 -0.3155 -0.3810 -0.1931 0.3448 0.1741 -0.4241 -0.1759 -0.2776 0.2362 0.3017 0.3138 0.2034 -0.3259 0.5034 0.2172 0.3379 0.5345 -0.1897 0.1724 -0.2569 0.2931 0.1586 -0.4828 0.3086 0.2569 -0.3000 -0.2621 -0.2983 -0.3121 -0.1828 0.3293 -0.4069 0.4000 0.2224 0.1190 0.2741 -0.3069 -0.2552 0.2121 0.2138 -0.2500 -0.3879 -0.2741 -0.1586 -0.3741 -0.1948 0.3103 0.2414 0.3310 0.2586 0.2017 0.3983 0.2017 0.3431 0.1569 0.3155 0.3103 0.1983 0.2190 0.1966 0.1948 0.3052 -0.3655 0.2052 -0.3586 -0.2897 -0.3483 0.1586 -0.1483 -0.2155 -0.3448 -0.2931 0.3103 0.2862 0.2276 -0.2776 -0.2914 -0.4069 0.1759 -0.3362 0.2638 0.4759 -0.3707 0.1707 0.3810 -0.2293 -0.3000 -0.4000 0.2552 -0.2345 0.3448 -0.5638 -0.1241 -0.3948 -0.2569 0.2052 0.1569 0.3879 0.2155 0.4569 -0.2448 0.3569 0.1397 0.2586 0.2483 0.2190 0.1345 -0.1707 0.2914 0.3103 -0.2000 0.2241 0.4534 -0.2190 -0.2328 0.2241 -0.3069 -0.3224 0.2310 0.3052 0.1655 -0.2638 0.1966 -0.2707 0.2103 0.2759 0.2241 0.2638 0.2414 0.2052 0.2259 0.1931 0.2776 -0.3103 0.2655 -0.3362 0.2207 0.1983 0.2017 -0.1724 -0.2086 -0.3466 0.2103 -0.2138 0.2241 0.1690 -0.1362 -0.1914 -0.1707 0.2138 -0.2655 0.3034 -0.1707 0.4259 0.2586 0.1897 0.3052 0.1707 -0.2052 -0.4155 0.1621 -0.4397 -0.2069 -0.2276 0.2569 0.3431 -0.3328 0.2672 -0.1966 0.2224 -0.3310 0.2759 0.3172 0.3086 -0.2276 0.4069 0.2224 -0.3448 0.3672 0.2138 0.2914 0.2069 -0.3879 0.1845 0.4586 -0.2828 0.3052 -0.3052 -0.2983 -0.2621 -0.2345 -0.1276 -0.2517 -0.2414 0.2793 0.4379 -0.2241 -0.1603 -0.2138 -0.2086 -0.3276 -0.2603 -0.2224 -0.2793 0.1672 0.1414 0.2500 0.3328 -0.4379 0.2776 -0.2534 0.3086 -0.2500 -0.3638 -0.2207 -0.2448 -0.3776 0.2483 -0.2259 0.2172 -0.3707 0.2431 0.2569 0.2983 0.2207 0.2293 -0.3310 0.2569 0.2379 0.2759 -0.2448 -0.2414 0.2845 -0.3276 -0.1914 -0.3190 0.2862 -0.5759 0.3845 0.1759 0.2759 0.2724 0.2414 -0.3069 0.2552 -0.3879 -0.1621 -0.2000 0.2310 -0.2414 0.2897 0.2276 -0.4000 0.1931 -0.3000 -0.2483 0.3362 0.2776 -0.2069 -0.2431 0.2086 0.1879 0.2672 0.3414 -0.2190 0.2362 0.3207 0.1724 0.3310 -0.3138 -0.1828 -0.2707 0.2655 -0.1241 -0.2569 0.4207 -0.2103 0.2828 0.2483 0.3121 -0.1845 0.4138 -0.1793 0.2948 -0.3707 -0.1862 -0.1845 -0.1707 -0.2103 0.1672 0.1293 -0.1552 -0.3879 0.2241 -0.2966 -0.2069 0.3397 -0.3638 0.2241 0.2552 -0.3345 0.2052 -0.2586 0.3017 0.2414 0.1931 0.3310 -0.2552 0.2690 -0.2207 -0.4586 0.3086 0.2207 -0.3017 -0.3448 0.1776 -0.2224 0.3207 0.2483 -0.4897 -0.2190 0.2983 -0.2655 0.3414 -0.2362 -0.3362 -0.1534 -0.2931 -0.1759 0.1914 -0.2241 -0.3948 0.1828 0.3638 -0.2586 0.2069 -0.5069 0.1069 -0.3172 -0.3069 -0.3224 -0.2862 -0.2397 0.1845 -0.3328 0.2586 -0.3655 0.2397 0.3707 -0.1879 -0.3086 0.2707 0.4638 0.1879 0.3759 0.4328 0.1621 0.3310 -0.2603 0.2241 0.2879 0.2586 -0.2828 0.1552 -0.2621 -0.4241 -0.1983 -0.3086 -0.4224 -0.4621 -0.2155 0.3414 0.1759 -0.2224 -0.3069 0.1879 -0.3207 -0.3241 -0.3017 -0.5069 0.3552 -0.2862 -0.2845 0.1638 0.1845 -0.3086 0.2500 0.3017 0.2483 0.3517 -0.2759 0.3276 0.3379 -0.2897 0.1414 0.2052 -0.2448 0.3103 -0.3259 -0.3190 0.3448 0.4397 -0.2500 -0.3086 -0.2448 -0.2517 -0.1724 0.3052 0.2672 0.2983 -0.3052 0.3052 0.2276 -0.3362 -0.2155 0.2103 -0.2879 -0.1466 0.1621 -0.2241 0.1810 0.2914 -0.2155 0.1638 0.1966 0.1897 0.2552 -0.2621 -0.2500 0.2690 -0.3345 0.3121 0.2190 0.4069 -0.2569 -0.2759 -0.2500 0.2224 -0.2517 0.2172 -0.1672 -0.2931 0.1293 0.1655 0.1828 -0.2707 -0.2328 0.3603 -0.2724 -0.4810 -0.1914 -0.2310 -0.2586 -0.1966 -0.2138 -0.2017 -0.1983 0.4121 -0.2500 -0.4293 0.3862 -0.3483 -0.1793 0.2138 -0.4328 -0.1810 0.1690 0.2155 0.1828 0.2155 -0.3241 0.1983 0.2362 -0.2845 -0.3155 0.3500 0.3086 -0.2328 0.1983 0.1293 0.2466 -0.4069 0.3983 0.2621 -0.3224 0.3397 -0.2500 -0.2000 -0.4517 -0.2948 -0.1466 -0.2879 -0.1690 0.4500 -0.2914 0.2586 -0.3793 0.2397 0.4724 0.3690 -0.4000 0.2810 0.1569 0.2224 -0.1862 -0.1569 -0.2431 -0.2500 -0.3103 -0.2241 0.5034 0.2172 -0.1414 0.1190 -0.3241 0.2276 0.2966 0.1862 0.1776 -0.2138 -0.2793 0.3224 -0.1759 0.2259 0.1879 -0.4638 -0.2069 -0.3655 0.3224 -0.3879 0.3069 -0.2845 -0.5172 -0.3983 0.3121 0.2534 -0.2483 -0.3190 -0.4276 -0.2397 0.1638 0.3121 0.2310 0.2552 -0.3034 -0.1672 -0.1259 -0.4293 0.1879 0.4069 0.1379 0.3017 0.2155 -0.3207 -0.3603 0.1707 0.2655 0.1672 -0.3207 -0.3534 -0.5241 -0.2328 0.2845 -0.3000 -0.2793 -0.3155 -0.3534 0.4655 0.3259 -0.2914 0.3052 -0.3483 0.1655 -0.1879 -0.2052 0.2707 0.2569 -0.1828 0.3500 0.2914 0.2690 -0.2966 0.2879 0.1138 -0.1793 -0.2724 0.3483 0.3534 -0.1483 0.4328 -0.3483 0.2483 -0.3897 -0.3207 0.1414 0.2690 0.1931 -0.2207 0.3276 -0.2466 0.2552 -0.2155 -0.2914 0.3207 -0.4362 0.2448 -0.2345 -0.1517 -0.4086 0.1328 -0.1879 0.2690 0.2103 0.1603 0.2862 -0.2138 -0.2052 -0.2397 0.3224 0.2069 -0.2052 -0.1638 0.2534 -0.1879 -0.2966 0.3190 -0.2776 0.1638 -0.3586 0.3483 0.3362 -0.2448 0.1707 -0.1845 -0.1276 0.1810 -0.2103 0.2483 0.4034 -0.4810 -0.1414 -0.2310 0.1914 -0.1345 -0.1931 0.2121 0.1345 0.2069 0.1500 0.2586 0.3052 -0.3103 0.3707 -0.3621 -0.3414 0.2879 0.3879 -0.4793 0.1672 0.2966 0.3052 0.3155 -0.2845 -0.2586 -0.3879 0.2741 0.1569 -0.3759 -0.4259 0.1897 -0.1983 0.3466 0.2552 0.1810 0.3276 0.2621 0.3552 -0.1483 -0.3431 0.2966 0.2500 0.3466 0.1483 -0.2759 -0.2845 0.3983 0.1759 0.3000 0.4638 0.2707 0.2879 0.3948 0.2310 -0.2224 0.1776 -0.2931 -0.1862 0.3310 -0.2983 0.2672 -0.2224 0.1000 -0.2534 -0.2931 0.1966 -0.3966 -0.2500 0.0983 0.3224 -0.1845 0.2017 -0.2879 -0.2138 0.3017 0.1638 0.2190 0.1828 0.3448 -0.2983 -0.2121 -0.3431 -0.1879 0.4069 -0.3724 -0.2172 -0.2638 0.2241 0.2052 -0.3190 -0.2586 -0.2569 -0.2759 0.1879 -0.1741 0.2397 0.1586 -0.1759 -0.2966 0.3069 -0.2759 -0.2328 -0.1793 -0.2017 -0.3138 -0.1897 0.2000 -0.3121 -0.2845 -0.2931 -0.1828 -0.4966 -0.2483 0.2724 0.3897 0.3241 -0.3017 0.2707 -0.2000 -0.3052 0.2966 -0.3362 -0.4103 -0.2224 0.2414 -0.1810 -0.3569 0.2293 -0.3466 -0.2931 0.2517 -0.4845 0.1569 -0.3034 0.2103 0.3000 0.1483 -0.3534 -0.2466 -0.2724 0.1966 -0.4310 -0.2672 -0.2362 0.2155 -0.3517 -0.5224 -0.2052 0.3000 -0.4603 -0.2707 0.2534 -0.2069 -0.1466 0.3534 -0.2776 0.4776 0.2103 -0.1845 -0.3259 -0.1914 0.1500 0.3466 -0.4379 -0.2103 -0.2259 -0.3034 0.3103 -0.2138 0.2138 -0.2034 0.4552 0.1052 -0.1707 0.1931 0.2759 0.3138 -0.2966 -0.3138 0.1603 0.4103 0.1810 -0.3276 0.2310 -0.4586 0.2724 -0.2138 0.2534 -0.3017 -0.4069 -0.1155 -0.2828 -0.2362 0.2086 0.3155 0.2948 0.3914" HIT_INDICES="9 16 20 33 41 44 51 86 88 123" ES_PROFILE="0.0224 0.0707 0.1448 0.1414 0.1810 0.2638 0.3121 0.1190 0.2103 0.0172" RANK_AT_ES="51.0000" RANK_SCORE_AT_ES="1.5700"/>
  <DTG RANKED_LIST="SexDevelopmentGenesPRL_remapped.rnk" TEMPLATE="na_as_pre_ranked" GENESET="gene_sets.gmt#HP_CUPPED_EAR" ES="0.2939" NES="1.1832" NP="0.2325" FDR="1.0000" FWER="1.0000" CHIP="ftp.broadinstitute.org://pub/gsea/annotations_versioned/Human_Gene_Symbol_with_Remapping_MSigDB.v7.5.1.chip" RND_ES="0.2325 0.2456 -0.2675 0.1491 -0.2456 -0.3509 0.2632 0.4912 -0.3947 0.2105 -0.3158 -0.2588 0.2500 -0.2018 0.3333 -0.2325 0.2105 0.2895 -0.1930 -0.2193 0.2105 -0.2105 0.1579 0.1316 0.2149 -0.4035 -0.2807 0.2719 -0.2500 -0.3158 0.2325 0.1886 -0.2851 -0.2500 -0.2544 0.2544 0.1272 -0.2807 -0.1886 -0.2807 0.2018 0.3026 -0.3202 0.2763 -0.2412 0.2281 -0.2588 0.2237 0.1974 -0.1886 -0.2807 -0.1491 -0.3553 0.3158 -0.4605 0.2456 0.2149 0.2632 0.2807 -0.2500 0.2412 0.2237 -0.1667 0.2851 0.2982 0.3026 -0.1886 -0.3202 0.2018 -0.2149 -0.2412 -0.1535 0.1842 -0.1974 0.3640 0.2544 0.2895 0.1842 -0.2544 -0.1930 -0.2982 -0.1360 0.3684 0.1667 0.2895 0.2412 0.2807 -0.3596 -0.1360 0.2061 -0.3421 -0.1579 0.1360 -0.2588 0.2807 0.1404 -0.2368 -0.3772 0.3114 -0.1667 0.3377 -0.2018 0.4167 -0.2018 0.1754 0.2193 -0.1798 -0.1798 0.1184 0.3904 0.3333 -0.2939 -0.1491 0.3070 -0.1930 -0.2325 -0.1360 0.1404 0.2018 0.1754 0.3070 -0.2719 0.2149 0.3202 -0.3421 0.2807 -0.2807 -0.2018 -0.1711 0.2281 0.2018 -0.2281 -0.2675 0.3289 0.1711 0.3246 0.3816 0.3070 0.1491 0.3640 -0.1667 0.4123 0.3246 0.1535 -0.2895 -0.1053 0.1930 0.1491 -0.2193 0.2675 0.3070 0.1974 -0.4342 -0.2149 0.1360 -0.2456 0.2895 -0.3114 -0.1579 0.1711 0.5307 0.2807 0.3377 -0.2193 0.3114 0.2544 0.1974 0.2500 -0.2412 0.2237 0.2368 -0.1667 -0.2544 -0.2325 -0.2807 0.1886 0.2544 -0.2412 -0.2807 0.3377 -0.1842 -0.4693 0.1974 0.2939 -0.3860 0.2149 0.2149 0.3465 0.1623 0.1667 0.2939 0.1886 -0.1754 0.1316 -0.3333 -0.1798 -0.3289 0.2632 0.2719 -0.3026 0.2018 -0.2807 0.2325 0.3158 0.4825 -0.3114 0.1579 0.1404 -0.1886 -0.1667 -0.2895 0.2325 -0.2544 0.2105 -0.2105 0.3684 -0.2018 0.2588 0.1754 0.1886 -0.2237 -0.3553 0.3289 0.2412 -0.3377 0.2237 0.2895 -0.1623 0.2544 0.2325 0.2368 -0.1535 0.2763 0.2982 -0.2018 0.2807 0.2544 -0.2719 -0.3553 0.2719 -0.1623 0.2237 0.3333 -0.1974 0.1535 -0.1930 -0.4605 0.3553 -0.1579 -0.1535 -0.2807 0.2719 -0.2939 -0.3553 -0.1798 -0.2412 0.2237 -0.1886 -0.2895 -0.2895 -0.2149 -0.2763 -0.2632 -0.2018 -0.3596 0.2325 0.3158 -0.2018 0.2939 -0.2675 0.1930 0.2237 0.3904 -0.2807 0.2939 -0.2237 0.3333 0.2193 -0.1535 -0.2368 -0.1930 0.2851 -0.3421 0.1491 0.1447 0.2939 -0.2061 -0.3070 -0.2763 -0.1930 -0.1316 0.2632 -0.3904 -0.1842 -0.2325 -0.1754 0.3947 0.3158 -0.2456 0.1754 -0.2412 -0.1974 0.2193 0.3114 -0.3070 -0.2719 -0.2105 -0.2982 0.3860 0.1842 0.3377 0.2193 0.3596 0.1754 0.3026 -0.4079 0.3421 -0.2193 0.4386 -0.1930 -0.3728 -0.3377 -0.1711 0.1491 0.3333 0.2807 0.4868 -0.2895 -0.2588 0.2807 -0.3246 0.2719 -0.3816 -0.1711 -0.3728 0.2412 0.3026 0.2588 0.4386 -0.2588 -0.1447 -0.2325 0.1579 -0.2018 0.2149 -0.2193 -0.2895 -0.3070 -0.2105 -0.2193 0.1754 -0.3596 0.2632 -0.2544 -0.1930 -0.3026 0.1886 -0.2500 -0.2895 -0.2368 0.1579 0.3553 0.3991 0.2851 -0.3246 0.2895 0.1491 0.1974 0.2412 -0.1579 -0.2675 -0.2500 -0.3421 -0.2675 0.1842 -0.2763 -0.3070 -0.1360 0.3246 0.2456 -0.3465 0.2763 -0.4561 -0.2325 0.2719 -0.1754 0.2588 0.1886 -0.2939 0.2105 0.3860 -0.3465 -0.2982 0.3070 -0.2193 0.2325 -0.1930 0.3202 0.1711 0.2544 0.2851 -0.2105 0.1623 0.1974 -0.3026 0.2719 0.2851 -0.2105 0.3904 0.1404 0.2895 0.1842 0.3026 -0.1798 0.2105 0.2368 -0.2018 -0.1930 -0.2544 0.2237 0.3377 -0.2105 0.1623 0.1930 0.1579 -0.2281 -0.2193 0.2018 0.2193 -0.2237 -0.4123 -0.2895 0.3114 0.2544 0.4693 -0.3991 -0.1974 0.2456 -0.1754 -0.2544 0.2105 -0.1754 -0.1447 -0.2105 0.3158 0.3596 0.2281 -0.4518 -0.2149 -0.1579 -0.1667 -0.2105 -0.2763 0.1579 -0.1798 -0.3070 -0.1623 -0.4035 -0.1535 0.3289 -0.2412 0.2719 0.1623 -0.2368 -0.2851 0.1842 -0.1754 0.1272 0.1754 -0.2281 0.1798 -0.2895 -0.1491 0.1623 -0.3728 -0.1798 0.1404 0.2763 -0.3114 -0.3596 0.1535 0.2325 0.1754 0.2193 0.4561 -0.2500 -0.1711 0.1491 -0.1316 -0.2500 -0.3246 -0.3860 0.2982 0.2193 -0.3158 0.1886 -0.2544 0.2544 -0.2544 -0.2281 0.2807 -0.1842 -0.2018 -0.1579 0.1272 0.1140 -0.2061 0.2368 0.2237 0.4211 0.1667 0.3202 0.2807 -0.1711 0.1535 -0.3026 0.1711 0.1930 0.2368 0.1798 -0.2719 0.1930 0.1360 -0.1623 -0.1667 0.2018 0.2851 0.2237 0.2763 -0.3728 0.2149 0.1930 -0.2456 -0.2368 0.2325 0.1360 0.2456 -0.2675 -0.1974 0.2456 0.2675 0.2018 -0.3202 -0.1974 -0.2675 0.1842 0.2237 0.1930 -0.2105 0.2456 -0.2982 -0.2851 0.1930 0.1579 -0.1579 0.1798 -0.3070 -0.3289 -0.1798 0.3904 0.2807 0.2675 0.1184 0.2588 0.1579 0.1930 -0.2412 0.3246 0.1842 -0.1360 0.3070 0.3289 0.1754 -0.1974 0.1930 0.1842 0.2500 0.3289 0.3026 -0.2500 -0.1886 -0.3377 0.2281 0.2149 0.2939 -0.4298 -0.1798 -0.2675 0.2018 0.3289 -0.2237 0.1579 0.2193 -0.2018 -0.1886 -0.3114 0.3026 0.1930 -0.2456 -0.3026 0.2412 0.2149 -0.2632 0.3289 -0.2851 0.1798 -0.3465 0.3728 0.2851 -0.2149 -0.2544 0.2368 -0.3333 0.3860 0.3377 -0.2544 0.1842 -0.3289 -0.1316 0.2632 0.1667 0.1886 0.3114 -0.2851 0.3553 -0.1886 -0.2632 -0.2588 0.3377 0.2018 0.3289 0.1974 0.2149 -0.3991 -0.2982 0.2807 -0.1974 -0.2982 -0.2719 -0.2895 -0.2719 -0.1974 0.1404 0.2456 -0.1667 -0.1228 -0.3202 0.2851 -0.2544 -0.2325 -0.2281 -0.2237 0.3070 0.2193 -0.1974 -0.1930 0.2939 -0.3991 0.2675 0.2851 -0.3158 0.3202 -0.2851 0.2456 -0.2763 0.2763 -0.1316 0.2807 0.1228 0.1667 -0.2763 -0.3509 -0.2763 -0.2018 -0.2895 0.3026 -0.1667 0.3289 -0.3553 0.2500 0.2281 -0.3333 -0.1272 -0.1579 -0.2281 -0.2061 0.2018 -0.2544 -0.2588 0.2895 -0.3026 -0.2500 0.1798 0.2982 -0.3596 -0.2588 0.6360 -0.1623 -0.2632 0.2193 0.1447 0.1974 0.2895 0.2105 -0.2675 -0.3246 0.2281 -0.2500 0.2325 0.1754 -0.3465 0.1930 -0.1930 0.2588 -0.2325 0.3026 0.3026 -0.3246 -0.3421 0.1228 0.4123 -0.2281 -0.2193 -0.1316 0.1974 0.2061 -0.2281 0.3289 -0.3289 -0.2982 -0.1228 0.3596 0.2368 0.2675 0.2939 -0.1623 0.2544 0.1842 0.1140 -0.1228 0.1798 -0.2325 -0.3026 -0.2149 -0.2105 0.2895 0.5439 -0.1623 -0.4737 0.2632 -0.2105 -0.2588 -0.1667 0.2895 -0.3070 0.1886 0.1974 0.1535 0.1711 0.2807 -0.1754 -0.2237 0.2544 0.4474 0.2807 -0.3158 -0.2368 0.3114 0.2412 0.2939 0.2632 0.2061 0.1930 -0.1886 -0.1360 0.1930 0.3202 -0.2105 0.2368 0.2281 0.1316 -0.3026 0.1798 0.1272 -0.3070 -0.1535 0.2939 0.1754 -0.2632 0.2500 0.2281 0.2193 0.4035 0.2456 -0.1974 -0.1535 0.2456 0.1798 -0.2281 0.3553 0.2061 0.2237 -0.2675 0.1974 0.2807 0.2237 -0.2719 0.1491 -0.1579 -0.2982 -0.2544 -0.2281 -0.1974 -0.2105 0.1754 0.3202 -0.2412 0.1974 0.2675 -0.2544 0.1579 -0.2500 -0.1842 0.1491 0.2675 -0.2061 -0.1667 -0.2851 -0.1667 0.2675 0.3772 0.1579 0.2807 -0.2237 0.1491 0.2018 -0.1535 0.2456 -0.4298 0.2632 0.2456 0.2237 0.2149 0.3421 0.2895 -0.2061 -0.2018 0.1974 -0.1184 -0.2325 0.3904 0.2763 0.2149 0.1667 -0.2061 -0.5000 -0.2368 -0.3202 0.1886 0.1404 -0.2281 -0.2149 0.1930 0.2149 -0.1535 -0.2412 0.2237 0.2895 -0.2807 -0.2105 -0.2500 0.2193 -0.1754 0.3860 0.1930 -0.1754 -0.1798 0.2632 0.3421 0.2325 0.2456 0.2719 -0.3991 0.3026 0.1667 0.2105 -0.1930 -0.5395 -0.2632 0.2105 0.2149 0.3421 -0.3728 0.2719 -0.1667 0.2588 0.1535 -0.2368 -0.2193 0.1842 0.2325 0.2149 0.2237 0.1579 0.2763 0.1842 0.1711 0.2061 -0.3070 0.1842 -0.2105 -0.4342 -0.1447 0.2675 -0.1754 0.2588 -0.2675 -0.2763 -0.3421 0.3070 -0.2588 0.1886 -0.2237 0.3158 0.3333 -0.2500 -0.2807 0.2588 0.2939 0.2632 -0.1360 0.2193 -0.3421 0.1930 0.1754 -0.2018 -0.2763 0.2544 -0.2237 0.2851 0.3246 0.2281 0.2105 0.3333 -0.4079 -0.4211 0.3596 -0.1623 0.4693 0.1930 0.1316 -0.3026 0.1316 0.1754 -0.2895 -0.1842 0.2149 0.2061 0.2325 0.1447 0.1930 -0.2368 0.1535 0.1535 -0.2061 0.1974 0.2237 0.1930 0.2325 -0.2412 0.3202 0.1404 -0.2982 0.2675 -0.1711 -0.2851 0.3553 -0.3289 0.3509 0.2763 -0.3333 0.1930 -0.1754 -0.2851 0.3289 -0.2939 -0.2281 -0.2851 0.3991 -0.2105 -0.2632 -0.1930 -0.4386 0.2412 -0.3026 -0.2763 0.2939 -0.2851 -0.2456 0.2807" HIT_INDICES="0 4 5 25 33 37 58 59 60 73 105 122" ES_PROFILE="0.0833 0.1404 0.2237 0.1404 0.1623 0.2193 0.1272 0.2105 0.2939 0.2719 0.0833 0.0263" RANK_AT_ES="60.0000" RANK_SCORE_AT_ES="0.7600"/>
  <DTG RANKED_LIST="SexDevelopmentGenesPRL_remapped.rnk" TEMPLATE="na_as_pre_ranked" GENESET="gene_sets.gmt#GOBP_PROTEIN_CATABOLIC_PROCESS" ES="0.3059" NES="1.1842" NP="0.2465" FDR="1.0000" FWER="1.0000" CHIP="ftp.broadinstitute.org://pub/gsea/annotations_versioned/Human_Gene_Symbol_with_Remapping_MSigDB.v7.5.1.chip" RND_ES="-0.1613 0.3968 0.2111 -0.1526 0.1534 0.1636 0.1581 0.1715 -0.1439 0.2182 0.3107 0.2838 0.4791 0.1502 -0.3059 -0.1557 -0.2277 0.4087 0.2759 -0.1976 0.2482 0.1802 0.2016 -0.4538 -0.2419 -0.2324 0.1700 -0.1937 -0.3004 -0.2055 -0.2569 -0.2451 -0.2458 0.3565 -0.2957 -0.4055 -0.2553 0.1929 0.2237 -0.2000 0.2245 -0.4348 0.2569 -0.2751 0.1494 0.3233 -0.1328 -0.1787 0.1834 0.2846 -0.3320 -0.2522 0.1834 -0.2925 -0.1644 -0.2609 0.3320 -0.1549 -0.1708 0.1913 0.2119 0.1802 -0.2308 0.1715 -0.3747 0.3186 0.2490 -0.2364 0.1660 -0.2316 -0.2704 -0.2783 -0.2142 -0.1486 0.3138 -0.3043 -0.2553 -0.2925 -0.4490 0.4395 -0.3478 0.3652 -0.3581 -0.1273 -0.2324 0.1802 -0.1621 0.3407 -0.3613 0.2087 0.2356 0.2593 0.2142 0.3012 0.1415 0.3289 -0.3146 -0.2237 0.2585 -0.3304 -0.3455 0.1984 0.2372 0.1802 -0.3534 0.2348 -0.2680 0.2530 0.2466 0.3573 -0.2482 -0.3233 -0.4395 -0.2806 -0.2221 0.1945 0.2490 -0.2972 -0.1874 0.2245 -0.1937 -0.2451 0.1621 -0.3043 -0.2569 -0.2403 -0.2071 -0.1771 -0.1660 -0.3304 0.2522 -0.1549 0.4743 0.2000 0.2221 0.2743 0.3020 -0.4000 -0.4751 -0.2055 -0.2617 0.2593 0.1739 0.3091 -0.4174 -0.4364 -0.2569 0.2490 -0.3099 0.2016 0.2751 -0.1565 -0.2711 -0.2174 -0.4221 0.2498 -0.2008 0.3020 0.4435 -0.2032 0.2277 0.2964 -0.1874 0.2419 0.1834 -0.1660 0.1731 -0.3146 -0.2087 0.2885 0.2964 -0.2593 -0.2522 -0.2174 -0.2767 -0.3352 -0.2348 0.1723 -0.2530 0.2182 0.2609 0.2269 0.3834 0.2925 -0.2506 -0.2672 0.2316 0.2743 -0.3281 0.1336 -0.2672 -0.2111 -0.1621 0.3059 -0.2221 -0.1700 0.2577 -0.1455 0.2482 -0.2925 0.1621 -0.1621 0.2482 0.2174 -0.2593 0.2719 -0.2435 0.2419 0.1202 0.2411 0.1929 0.2870 0.2625 -0.3708 0.4269 0.1960 -0.2704 0.2498 -0.5439 0.2870 0.2047 -0.1676 0.1723 -0.1755 -0.3929 -0.2150 -0.2743 0.4838 0.3708 -0.2877 0.1787 -0.1945 0.2316 0.3320 -0.1542 0.2838 0.2798 -0.2625 -0.3842 0.1581 0.3233 -0.2055 -0.3020 0.1810 -0.2498 0.2047 -0.3621 0.2308 0.1913 -0.1747 0.3700 -0.4411 0.2119 0.2198 -0.2190 0.3581 0.1652 0.3802 0.2372 0.2664 0.3186 -0.1573 0.1526 -0.2221 0.2933 -0.2277 0.1747 -0.1526 0.1834 -0.1960 -0.3660 0.2403 -0.2743 -0.2277 0.3842 -0.2008 0.2087 -0.2964 -0.4316 0.4925 -0.2664 0.2324 0.2751 0.3130 -0.1771 -0.2134 0.1281 0.2545 0.3834 -0.1921 0.2364 -0.1652 0.4000 0.4237 0.1399 0.1589 -0.1810 0.1700 -0.3581 -0.2664 0.1265 0.1802 0.2957 -0.3154 -0.1834 -0.1913 0.2656 -0.1676 -0.2024 -0.3613 0.1842 0.2743 0.2711 -0.1549 -0.2451 -0.2877 -0.1407 0.1352 -0.1565 -0.2055 -0.2925 0.2000 -0.2941 0.3004 0.3439 -0.2071 0.4142 -0.1700 0.2625 -0.3621 -0.3407 -0.1913 0.3755 -0.2308 0.2451 -0.1897 0.2632 -0.2316 -0.1597 0.2229 0.1913 0.2569 -0.2435 0.1447 -0.1913 -0.3478 0.3130 0.2332 0.3368 0.1565 0.2925 0.1281 0.3399 0.2419 -0.2451 0.3794 -0.3613 0.2672 -0.2530 0.3874 0.1723 -0.2672 -0.2158 0.3067 0.3217 0.1881 0.2269 -0.2854 -0.2348 0.3115 0.2245 -0.1502 0.3660 -0.3660 -0.3447 -0.2751 -0.2632 -0.1984 -0.1660 0.2071 0.1723 -0.2103 -0.3130 0.3747 0.3739 -0.3881 -0.2656 -0.5138 -0.2451 0.2538 -0.2285 -0.3304 0.1542 -0.2806 0.2577 -0.2482 0.2269 -0.3534 -0.3708 0.4316 0.3225 -0.2182 -0.1929 0.2696 0.4530 0.2119 -0.1589 0.2182 -0.3107 0.1834 0.1739 -0.2664 0.3059 0.3407 0.3281 -0.2577 -0.1676 0.1265 -0.2071 0.3028 0.2506 0.1787 -0.2016 0.3842 -0.2111 -0.1968 -0.3107 -0.4095 -0.1328 0.1684 -0.3186 0.2609 0.2759 -0.3352 0.3273 -0.2585 0.1763 0.1644 0.1652 0.2285 0.2482 -0.3265 0.2158 -0.2743 -0.3708 -0.1557 0.3281 0.3542 -0.2632 -0.2174 -0.3051 0.2522 -0.2000 0.2893 -0.3051 0.2000 -0.1984 0.1834 -0.1929 -0.2569 0.1960 0.2538 0.1478 0.1826 -0.1478 -0.2206 -0.3194 -0.3051 -0.2411 0.1225 -0.3012 -0.1937 -0.2071 0.3154 -0.4142 0.2292 -0.1794 -0.2466 -0.3059 -0.2640 -0.1668 0.1423 -0.1897 -0.1296 -0.4000 0.1945 0.2190 0.2656 0.1502 0.4095 -0.3281 -0.2142 0.3020 0.2348 0.3439 0.3051 0.3668 0.2087 -0.2103 0.2609 0.3273 -0.1628 0.1731 0.2925 -0.1913 -0.2119 0.1913 0.1059 -0.2308 -0.2419 0.2783 0.3130 -0.2482 0.1874 0.1660 -0.1715 -0.2625 0.2482 -0.2522 0.5660 0.3715 -0.1858 -0.2585 -0.2672 -0.2925 -0.4798 0.2221 0.3534 -0.4356 -0.2111 -0.1652 -0.2711 -0.2134 -0.5186 0.3399 -0.2419 0.2609 0.2893 0.3265 0.1534 0.4269 0.4538 -0.3968 -0.2957 -0.3091 -0.3194 0.2522 0.3565 0.3043 -0.4221 -0.2925 -0.1542 0.4791 -0.1850 -0.3755 0.2672 -0.1455 -0.2569 0.1470 0.2743 0.1897 0.1067 0.2285 -0.2838 0.1802 -0.2870 -0.2743 0.1676 0.2877 0.3281 -0.1842 0.1787 -0.2142 0.1502 0.2063 -0.2719 -0.2877 0.2095 0.1929 -0.3494 -0.3881 -0.1739 0.1937 -0.2379 0.1921 -0.1652 0.1565 -0.1929 0.2545 -0.3613 -0.2063 0.2032 0.3391 -0.3407 0.2719 -0.1810 -0.2087 0.4443 0.3281 -0.2593 -0.2435 0.2704 -0.3225 -0.1929 -0.2711 -0.1549 -0.2917 0.3494 0.1937 -0.3621 -0.2150 0.2000 -0.2545 -0.2593 -0.2458 -0.1945 -0.4530 -0.0933 -0.4964 -0.2451 0.2308 0.2783 -0.2292 0.3968 -0.3739 -0.3929 -0.1826 -0.1652 -0.2964 -0.2142 0.1850 0.1755 -0.3004 -0.2024 -0.3099 -0.1565 -0.3368 0.2925 0.3020 0.1162 -0.1826 -0.3138 -0.2316 -0.1755 0.3565 0.3091 0.2182 0.3802 -0.1968 0.4008 -0.2711 0.2632 0.3976 -0.2846 0.2451 -0.4711 0.2016 -0.2458 -0.2680 0.1320 -0.2696 0.1826 0.2103 -0.2711 -0.3328 0.2664 0.2885 0.2158 -0.1209 -0.2229 0.4443 0.1755 0.1534 -0.3028 0.1842 -0.2711 0.3573 -0.1945 0.1542 0.2957 0.2174 -0.2498 -0.2704 -0.4656 -0.2032 -0.2577 -0.2008 0.1858 -0.2917 0.2498 -0.2285 0.2364 0.2356 -0.2538 -0.3494 0.2530 -0.2751 0.2798 -0.2711 0.4008 -0.2182 -0.4490 0.1652 -0.3004 0.1423 0.3312 -0.2569 -0.4411 0.2324 0.4103 0.2972 0.1913 0.2016 -0.1945 -0.2134 -0.3004 0.1273 0.2885 -0.2838 -0.2024 -0.1929 0.2925 0.2174 0.4055 -0.2569 -0.2609 -0.4411 -0.2830 -0.2569 0.3304 0.3439 0.3399 0.2134 -0.2316 -0.3194 -0.4182 -0.3043 0.2324 0.2443 0.2893 -0.2103 -0.3613 0.2783 -0.2119 0.3241 -0.3067 0.4055 0.1881 -0.2308 -0.1668 -0.1842 -0.2063 -0.1763 -0.1842 0.1723 0.1708 -0.2798 0.2269 0.2419 -0.3012 0.1510 0.2719 0.3621 -0.2490 -0.3787 -0.1913 0.2925 0.1945 -0.2269 -0.2285 0.1565 -0.2490 0.1874 0.3589 -0.2087 0.2617 0.2530 0.2237 -0.1636 0.1929 -0.2000 0.5004 -0.2221 0.2435 0.1747 0.1850 -0.2000 0.3368 0.1399 -0.1668 0.2585 -0.1929 0.4395 -0.2783 0.2395 -0.3763 -0.5091 -0.2174 0.2941 -0.2119 -0.2751 -0.2791 0.2190 0.2569 -0.2664 0.2182 -0.2269 0.3360 0.2364 -0.2372 0.3320 -0.2277 0.2838 -0.2798 -0.1976 -0.3565 -0.2791 -0.1771 -0.2150 0.3526 0.2111 -0.2245 -0.3130 -0.3312 0.2964 -0.2229 -0.4008 0.2142 0.2245 0.2332 -0.2198 -0.3178 0.2032 0.2451 0.1628 -0.1684 0.4134 -0.3099 -0.2569 0.2711 0.2332 0.4047 -0.1502 0.2632 -0.1328 -0.3850 -0.2047 0.1684 0.3059 -0.2174 0.2925 -0.1984 0.1897 0.4348 -0.3802 -0.2008 -0.1676 0.3202 -0.2356 0.2395 -0.1613 -0.1755 0.1360 -0.3660 0.2158 -0.3241 -0.2103 -0.3320 -0.2830 0.2482 0.3273 0.1708 -0.2530 0.3273 0.2783 0.1447 0.1945 0.2846 0.1660 0.1921 -0.4016 -0.1976 0.2925 0.2490 0.2846 -0.3439 -0.2356 0.1534 0.2095 0.3051 0.2308 0.2419 -0.2759 0.2458 0.2838 0.2704 0.5059 -0.4356 -0.2356 0.2917 0.1921 0.1660 0.3233 0.2435 0.3043 -0.2308 -0.1723 0.3889 0.2672 -0.2356 0.3494 -0.1621 -0.2292 0.3107 -0.2585 0.3842 0.2142 0.2055 -0.1771 -0.2490 -0.2008 -0.3360 -0.1850 0.2538 0.1881 -0.3937 -0.2206 -0.2617 0.3099 0.2174 0.2087 0.3004 -0.4609 -0.2664 0.2585 -0.1763 0.1771 0.2285 -0.3107 0.1565 0.2047 0.1684 -0.5826 -0.2609 -0.2727 -0.2711 -0.5304 0.2672 -0.2569 0.2142 -0.1858 0.3130 0.1968 0.2680 0.2569 0.2783 -0.1209 -0.2356 0.4625 -0.1810 -0.2190 -0.1921 -0.2917 0.2545 0.2395 -0.2490 0.2364 -0.2830 0.3067 -0.3138 -0.4182 -0.2451 0.3328 0.4182 -0.2957 -0.2411 0.3455 -0.2458 -0.2419 -0.2071 0.1502 0.2482 -0.1937 -0.1636 0.2403 0.1652 -0.2292 0.2609 0.2158 0.3660 0.2893 0.2632 0.4103 0.4047 0.2150 0.2024 0.2277 0.1494 0.2933 -0.2490" HIT_INDICES="1 3 11 38 42 43 44 66 96 99 115" ES_PROFILE="0.0822 0.1644 0.1945 0.0593 0.1241 0.2150 0.3059 0.2142 0.0530 0.1265 0.0870" RANK_AT_ES="44.0000" RANK_SCORE_AT_ES="2.4100"/>
  <DTG RANKED_LIST="SexDevelopmentGenesPRL_remapped.rnk" TEMPLATE="na_as_pre_ranked" GENESET="gene_sets.gmt#RYBP_TARGET_GENES" ES="0.2667" NES="1.1858" NP="0.2434" FDR="1.0000" FWER="1.0000" CHIP="ftp.broadinstitute.org://pub/gsea/annotations_versioned/Human_Gene_Symbol_with_Remapping_MSigDB.v7.5.1.chip" RND_ES="0.1856 -0.2270 0.2234 0.1676 0.1928 0.3063 0.2450 -0.1550 -0.3027 0.2523 0.1622 0.1495 -0.2018 -0.4162 -0.1495 0.2901 -0.1604 -0.3892 -0.2108 0.2360 -0.2036 0.3297 -0.2144 0.1748 0.1838 -0.2090 -0.4018 0.1532 -0.1586 -0.1495 -0.3171 0.2432 0.2000 0.1910 0.2072 -0.1820 -0.2414 0.2414 -0.1532 0.2595 0.2991 0.2396 -0.1568 0.1351 0.3784 -0.1604 -0.1550 -0.2270 0.2306 0.3189 -0.1315 0.1658 0.1315 0.2432 0.3117 -0.1405 -0.2270 0.2739 0.2306 0.3189 -0.1550 -0.1694 0.3225 0.1604 -0.3207 0.3315 -0.1586 -0.2577 -0.2072 0.2685 0.1838 0.1207 -0.2559 0.1820 0.2432 -0.1550 -0.2973 0.2252 0.2072 0.2306 0.1333 0.1748 -0.1982 -0.2360 -0.2811 -0.1730 0.1946 -0.1856 -0.1405 0.2072 0.1297 -0.1153 0.1730 -0.2342 0.3586 -0.1928 -0.1766 0.1153 0.1622 -0.1946 0.2811 -0.2018 0.2234 0.1892 0.2667 -0.2072 -0.2937 0.1910 0.1946 0.2216 0.2919 -0.1532 0.1820 -0.1982 0.1712 -0.1892 0.2270 -0.2432 0.1622 -0.2144 -0.2198 0.1351 0.3117 0.1477 -0.2595 -0.1874 -0.1892 0.3604 -0.2126 -0.1910 0.2937 0.2703 -0.1910 -0.1153 0.1892 -0.2054 -0.1730 0.2342 -0.2414 0.3117 0.3099 0.2901 -0.1225 -0.1279 0.3279 0.2378 -0.1405 -0.1820 0.2703 0.1892 0.1802 -0.1405 -0.3045 0.1243 0.2919 0.2162 0.1045 0.2559 -0.3928 0.3225 0.2288 0.3405 0.2180 -0.3604 0.2342 -0.1640 0.3459 -0.1297 -0.2126 0.2829 0.2793 0.2324 0.2811 0.2919 0.2577 -0.2342 -0.1964 -0.1802 0.1892 0.1532 -0.2432 0.2775 0.1964 0.2937 0.2108 -0.1676 -0.1622 0.2162 -0.1514 0.2775 -0.2847 0.1423 0.1532 -0.3099 -0.3261 0.2252 0.2270 0.2252 -0.3730 0.2667 0.1225 -0.1946 0.2505 -0.3514 0.1874 -0.1892 0.1712 0.2468 -0.1802 0.3387 0.1622 -0.2667 0.1532 -0.1387 0.2090 -0.3658 0.1514 0.2180 0.3910 -0.1766 -0.1225 -0.2126 0.2955 -0.1820 -0.2432 -0.2432 -0.2937 0.3550 -0.1550 0.2252 -0.2577 -0.1405 0.2613 0.2144 0.2342 0.2793 -0.1964 0.1802 0.1423 0.3009 0.2342 0.2108 0.4036 -0.1586 -0.1261 0.3694 -0.2486 0.1982 0.3117 0.1297 0.2811 -0.2973 -0.2414 0.1964 0.3748 -0.1550 -0.1694 -0.2450 0.2468 -0.2901 -0.3135 -0.1369 -0.4360 -0.2414 -0.1297 -0.2523 0.2865 -0.1766 0.2468 0.1153 0.2703 0.1568 0.3640 -0.2054 0.2036 -0.2883 0.1441 0.3135 0.1135 0.2523 0.1694 -0.2937 0.1676 0.1315 -0.1820 -0.3207 -0.2829 0.2649 -0.1369 -0.2685 0.3874 -0.2865 0.1586 -0.2252 -0.2324 0.1495 0.2919 0.1730 0.1423 -0.2000 0.2360 0.3712 -0.1514 0.2126 -0.1856 -0.1514 -0.2541 0.2090 0.1261 -0.2883 -0.2054 0.2288 0.2072 -0.1441 0.2432 0.2036 0.4324 0.2036 -0.1712 -0.2234 0.2252 0.1748 0.2162 -0.1820 0.2631 -0.2000 -0.2450 0.2342 -0.1982 -0.2000 0.2468 -0.1297 -0.2342 0.1117 -0.1838 0.2865 -0.1423 -0.2234 -0.1351 0.3045 -0.1225 -0.2108 -0.1874 0.2162 0.4306 0.2270 0.1856 0.1640 -0.2162 0.1189 0.1441 0.1279 -0.1820 0.1730 0.2126 -0.2775 0.1640 -0.1477 0.1802 -0.2432 0.1748 -0.1892 0.2252 -0.2703 -0.1550 -0.1748 0.1333 0.3027 -0.2595 -0.2036 -0.1964 0.2342 0.2342 -0.1910 0.1604 0.1784 0.1928 -0.2162 -0.1694 0.2432 0.3189 0.2000 -0.1730 0.3027 -0.1712 -0.3423 -0.2793 0.1820 0.2775 0.2865 -0.1405 -0.2306 0.1495 -0.2937 0.1495 0.4198 -0.1964 0.2432 -0.0991 -0.2685 -0.2162 0.1279 0.2108 -0.1964 -0.1910 -0.3351 -0.2541 -0.2649 0.2613 -0.3459 0.2288 0.2252 0.2901 -0.1387 -0.1640 -0.4198 0.1946 -0.1261 -0.2180 0.2162 0.2541 0.1748 -0.3279 -0.2108 0.2613 0.1477 0.3189 0.3333 -0.1622 -0.1640 0.2252 0.1351 -0.1459 -0.1730 -0.1081 -0.2018 0.2450 0.2468 0.1856 -0.2865 0.2072 0.1532 -0.1838 0.2126 0.3586 -0.3117 -0.1586 0.1694 -0.1063 -0.1550 -0.2649 -0.4144 -0.1333 -0.2180 -0.3477 0.2685 -0.2649 0.1333 -0.1604 -0.2396 -0.1982 -0.3063 -0.2667 -0.3135 -0.2108 -0.2793 -0.1802 0.1964 -0.1550 0.1874 -0.2432 0.2595 0.2721 0.2613 0.2144 -0.2198 -0.1676 0.1423 0.2180 -0.2973 0.2054 -0.2468 -0.1568 0.2414 -0.2523 -0.1676 0.2486 -0.2072 0.1964 0.1928 -0.2036 0.1874 -0.2090 -0.2162 0.2108 -0.2036 0.1928 0.1748 0.2162 -0.1477 -0.3189 -0.3423 0.1892 -0.1928 0.2414 0.2595 0.1982 -0.1766 -0.2180 0.1532 -0.2721 0.3459 -0.1315 0.2072 0.2396 0.2486 -0.2288 0.2036 -0.1730 -0.1910 0.2054 0.1676 -0.1189 0.2000 -0.2541 -0.2685 -0.1928 -0.3874 0.1369 -0.2486 -0.2721 -0.1550 -0.1820 0.2775 0.3135 0.2649 -0.2108 0.1748 0.1694 0.2613 0.2721 0.2144 -0.2793 -0.2631 0.2649 0.2288 0.1387 -0.2955 0.2234 -0.2577 0.1514 -0.1568 0.2577 -0.2198 0.1495 0.1946 -0.2468 0.2054 0.1766 0.2955 -0.2919 0.3784 -0.2937 0.2414 0.2468 -0.1802 -0.1405 -0.1748 0.1477 0.2216 -0.1586 0.2631 0.3892 -0.1423 0.1910 0.1820 0.1748 -0.2577 0.1351 0.2324 0.1423 0.3135 -0.2288 0.1441 -0.1784 -0.1550 0.2072 0.2523 -0.1946 0.1856 0.1495 -0.2703 0.2685 -0.2739 -0.3730 -0.1568 -0.3532 0.2252 -0.3225 -0.1874 -0.1405 -0.2360 0.3171 -0.3405 -0.2270 -0.2450 -0.2000 -0.2000 0.3243 0.1333 0.2378 0.2342 0.1297 0.1892 0.1730 0.1514 -0.3261 0.1964 0.1369 -0.3532 0.3153 0.1622 -0.2288 -0.2468 -0.1694 -0.2973 0.3964 -0.1153 0.2018 -0.2829 -0.1315 0.2342 0.1874 -0.1405 0.3261 0.2252 0.1441 -0.1874 0.1550 0.1910 0.2468 0.2613 -0.2396 -0.1568 0.2126 -0.3117 -0.3045 -0.2306 -0.2486 0.2613 -0.2432 -0.2378 0.2955 0.1802 -0.2270 0.2667 0.2613 -0.1441 0.2018 0.1946 -0.1766 0.1604 -0.2396 -0.3207 -0.2054 -0.3351 0.1802 0.2450 -0.1135 -0.1712 -0.2793 -0.2541 -0.1351 -0.2000 0.1766 -0.1351 0.2883 -0.3189 0.1225 0.1315 0.2667 0.1748 0.2252 0.1532 0.1333 -0.2432 -0.1856 0.1874 0.2631 0.2360 -0.1784 0.2360 0.2450 0.2793 -0.1910 0.1910 -0.2126 0.1766 0.1730 -0.2306 -0.2865 -0.2234 0.2667 -0.3153 0.2252 -0.3009 0.1279 0.1856 -0.2306 -0.1874 -0.2360 -0.3495 0.2486 -0.2721 0.2667 0.1207 -0.2198 -0.1532 -0.2072 0.2306 -0.1640 0.2432 0.2252 -0.1261 0.2468 -0.2036 -0.1171 -0.3171 0.2414 -0.2667 -0.0955 -0.1910 -0.1766 -0.1351 0.1153 -0.2811 0.1495 0.1568 -0.2919 0.2414 0.1838 0.2126 0.3009 0.1081 0.2162 -0.1514 0.1982 -0.1351 -0.2234 0.1441 0.1441 0.1892 0.2360 0.3153 -0.1532 -0.2144 -0.2649 0.1694 -0.1225 -0.1477 0.2090 -0.2126 -0.1964 -0.3568 -0.2360 0.2072 -0.2919 -0.1514 0.3766 0.3243 -0.2378 -0.2703 0.2072 -0.1928 0.2414 -0.2216 0.1622 0.3135 -0.3261 -0.1622 0.2829 0.1189 0.3189 -0.3261 0.1928 0.1333 -0.3081 -0.2054 0.1405 0.3928 -0.2126 0.2396 0.1099 0.2072 0.2036 0.2991 -0.1946 -0.1135 -0.3550 -0.1802 0.2036 -0.2414 0.2018 -0.2072 -0.2306 0.2613 0.1261 0.1748 -0.1712 0.1189 0.2378 -0.1622 -0.3369 -0.1405 0.2432 -0.1658 0.1586 0.3171 0.3351 -0.1441 -0.4883 0.2721 0.3099 0.2252 0.3658 -0.2018 -0.1459 0.1910 0.2414 -0.2396 -0.1225 -0.1495 -0.5802 -0.2486 -0.1225 -0.1946 -0.1063 -0.2631 0.2937 0.2414 -0.2631 0.1910 0.3261 -0.2126 0.3009 -0.2559 -0.2342 0.1802 0.2144 0.2324 0.1928 0.1351 0.2018 0.4324 0.3009 0.1369 0.1892 0.2270 -0.2468 0.2775 -0.2559 -0.3171 0.3063 -0.3748 0.1820 -0.1586 0.1261 -0.3784 -0.2018 0.2108 -0.2072 -0.2847 0.2505 -0.3495 0.3063 0.1838 -0.3676 0.1838 0.1532 0.2577 -0.2054 -0.2721 0.1964 0.1730 -0.1928 0.1910 -0.1658 -0.1694 0.2541 -0.1784 0.1820 -0.2090 0.1369 -0.3369 -0.1730 0.2036 -0.2414 0.1441 0.2234 0.2180 0.1730 -0.4036 0.1351 -0.2757 -0.2955 -0.1279 0.1459 -0.2432 -0.1532 -0.2847 0.1405 0.2000 0.2883 0.1946 -0.3117 -0.2180 -0.2090 0.1441 -0.3333 -0.1387 -0.2036 -0.2631 0.1802 0.3495 0.2126 0.3586 0.1856 0.2360 0.1586 0.2216 -0.1586 -0.2829 0.2090 -0.2108 -0.1279 -0.1622 0.2432 -0.2595 0.1838 -0.1550 -0.2396 -0.1712 -0.1730 0.1297 -0.1369 0.3261 0.3532 -0.1604 0.1838 0.3207 0.2649 0.2090 0.4234 -0.2054 0.2847 -0.1928 -0.2090 -0.1802 0.1225 0.3369 0.1712 0.2468 0.1315 -0.3928 0.2180 0.2108 0.3081 -0.2126 -0.2414 -0.1423 0.1820 0.2973 0.2595 0.2090 -0.1964 0.3225 -0.1441 -0.2991 0.2613 -0.2090 0.2450 0.1658 -0.1099 0.3586 0.1459 0.3712 -0.2306 0.1856 0.3892 0.1568 -0.1712 0.2036 0.1117 0.2144 0.1243 0.2396 -0.1604 0.5153 0.1009 0.2252" HIT_INDICES="5 8 9 12 17 29 33 41 45 61 71 97 104 113 123" ES_PROFILE="0.0216 0.0703 0.1369 0.1856 0.2162 0.1838 0.2234 0.2270 0.2667 0.1982 0.1838 0.0252 0.0378 0.0324 0.0180" RANK_AT_ES="45.0000" RANK_SCORE_AT_ES="2.1100"/>
  <DTG RANKED_LIST="SexDevelopmentGenesPRL_remapped.rnk" TEMPLATE="na_as_pre_ranked" GENESET="gene_sets.gmt#HP_ADRENAL_INSUFFICIENCY" ES="0.2768" NES="1.1883" NP="0.2183" FDR="1.0000" FWER="1.0000" CHIP="ftp.broadinstitute.org://pub/gsea/annotations_versioned/Human_Gene_Symbol_with_Remapping_MSigDB.v7.5.1.chip" RND_ES="-0.3036 -0.1786 0.2500 -0.2589 0.2232 0.1518 0.2232 0.1786 0.1429 0.1250 0.3571 -0.1964 0.1518 -0.2679 0.1875 0.2768 -0.2679 0.1429 0.3571 -0.3304 -0.1339 -0.2321 -0.1875 -0.2054 -0.4286 0.3571 -0.1786 0.1607 0.2946 0.1964 -0.4375 0.1339 0.1964 -0.2411 -0.2054 0.2500 -0.1786 0.2143 0.2054 0.3304 0.1786 -0.2321 0.1786 0.2500 0.1607 -0.3214 0.2321 -0.1786 -0.1518 0.2768 -0.1696 -0.1607 -0.3036 0.1607 -0.1339 -0.2232 0.1875 0.1518 -0.3036 -0.2232 0.3304 -0.4107 0.2232 -0.3036 -0.1607 -0.2679 -0.4018 -0.1875 0.1696 -0.3214 0.4196 0.1786 0.1964 0.3571 0.1518 -0.2054 0.1786 0.2768 0.2768 0.1518 0.2679 -0.1250 0.2143 0.2411 -0.3393 -0.2232 0.2500 -0.4018 -0.2768 0.2857 -0.1964 0.2054 -0.2232 0.1964 -0.3214 0.2679 0.1518 0.2143 -0.1339 -0.3036 -0.1875 0.1339 0.3482 -0.2589 -0.1786 -0.2679 -0.2143 -0.2143 0.1964 -0.1786 0.2411 0.1518 -0.2500 0.1696 0.1696 0.2500 -0.1875 -0.2143 0.1964 -0.1607 0.1518 0.3839 0.1696 0.2679 0.4732 -0.2232 -0.3929 0.2857 -0.1696 0.1875 0.1875 0.2679 0.3036 0.1875 -0.1696 0.2946 0.1429 0.3036 0.1607 -0.3036 -0.1786 -0.2946 0.1518 -0.2768 0.3393 0.2946 0.1250 -0.2500 0.2411 -0.2857 -0.2232 -0.2500 -0.1518 0.2946 -0.2321 0.2500 -0.2946 0.2143 -0.2321 -0.3214 -0.1786 -0.1786 0.1696 -0.1964 0.2143 0.2411 0.3214 0.2946 0.3661 0.1607 -0.2054 -0.2411 -0.1518 0.4107 0.3839 -0.2589 -0.2143 0.2054 -0.1964 -0.1964 -0.2232 0.2679 -0.2768 0.1964 -0.2946 0.3393 -0.2232 0.1429 0.3214 -0.1250 0.1339 0.1875 -0.2321 0.1964 -0.2411 -0.1964 -0.3482 0.2321 -0.3929 -0.2500 0.3393 0.2946 0.4554 0.3393 0.2143 -0.2857 0.0982 -0.1786 0.2857 -0.2946 0.2679 -0.2857 -0.1071 -0.2500 0.1875 -0.2232 0.3571 0.3393 -0.1429 -0.1607 0.1786 0.3571 0.3839 -0.2857 0.1964 -0.1339 -0.2857 0.2857 -0.2321 -0.3125 -0.2411 -0.3482 0.2857 -0.2411 0.2411 0.3036 0.2411 0.2500 -0.2321 -0.1696 -0.1964 0.1964 -0.1786 0.1964 -0.2143 0.3125 -0.3929 0.2768 0.2054 0.1786 0.2946 -0.1607 0.2946 -0.1964 -0.2500 -0.4018 0.1607 0.2589 0.1964 0.1875 -0.2054 0.2589 0.2054 -0.1518 -0.2589 0.2500 0.3661 0.1696 0.2232 -0.2321 -0.2321 0.1696 -0.4018 0.3036 0.2500 0.3214 -0.2411 -0.2054 0.1429 -0.1607 -0.1875 0.1429 -0.1696 -0.2679 0.2768 0.1786 0.2232 0.1518 -0.1518 0.2411 -0.2411 -0.1875 -0.2232 -0.4286 -0.1250 0.2857 0.2143 0.2411 0.2589 0.3661 0.1607 0.2054 0.1964 -0.3125 -0.3661 -0.3571 -0.1875 -0.1786 0.1964 0.2679 -0.2500 0.3661 0.1518 0.1786 0.2321 0.2500 -0.1696 -0.2411 -0.2768 -0.1875 -0.2054 -0.1964 0.2143 -0.1250 -0.1250 0.1518 0.2500 -0.2054 -0.2054 0.1696 0.3482 -0.2232 -0.2768 0.1429 -0.3036 0.1964 -0.2054 -0.3482 0.2232 -0.3036 -0.1875 -0.1607 0.1786 -0.2054 -0.1696 0.3750 0.1339 -0.2857 0.1518 -0.1429 -0.3839 0.1964 -0.4107 -0.2589 -0.3125 0.2500 0.1339 -0.3571 0.2054 0.2143 0.2143 0.2232 0.2232 0.2143 -0.1964 0.2054 0.2321 0.2500 -0.1607 -0.2232 0.1875 0.1696 -0.3214 0.1696 0.2768 -0.1964 0.1875 0.2054 0.1250 -0.2054 -0.3393 0.2679 0.1696 -0.1696 -0.3571 0.2411 -0.2321 -0.1518 0.3482 -0.3214 -0.3125 -0.3571 0.1161 0.2232 0.3661 -0.2679 -0.2143 0.2321 -0.2054 -0.2946 -0.2143 0.1875 -0.1161 0.1518 -0.1339 0.3482 0.2411 0.2589 0.1964 -0.1429 0.1964 0.2500 -0.3304 0.2232 0.1964 -0.3304 -0.3482 -0.2143 -0.2411 0.3125 0.2411 0.1696 0.1786 -0.1875 0.4643 -0.2054 -0.3125 -0.2411 -0.2500 0.3125 0.1964 -0.2768 0.2500 -0.3750 0.2232 -0.1339 0.2321 -0.3482 0.3036 0.1964 0.4107 0.2589 0.1964 0.1339 -0.3214 0.2411 -0.2500 -0.2679 0.1786 -0.1518 0.2054 0.3304 0.2857 -0.3929 0.2232 -0.3393 0.2232 0.3036 0.1875 -0.1071 -0.2232 -0.1518 0.4196 -0.2054 0.2232 -0.2054 0.2589 0.2054 0.1875 0.2946 -0.2679 0.1696 0.2411 -0.2857 0.1607 -0.2054 0.1696 0.3214 0.3839 0.2054 0.2232 -0.3393 -0.1429 0.2321 0.2321 0.1875 0.2411 0.2232 0.3482 0.1518 0.2411 0.2768 0.2411 0.2054 -0.2679 0.2054 0.3929 -0.1518 -0.2232 0.2143 0.2143 0.2500 0.2768 -0.1339 0.2411 -0.2857 -0.2679 -0.2054 0.2321 0.3839 0.1964 -0.2500 0.2768 -0.1607 0.2143 0.2946 0.2143 0.1964 -0.1696 -0.1875 0.3036 0.2232 -0.2321 -0.3839 0.1875 -0.2232 -0.3125 0.1786 -0.2411 -0.1875 0.3214 -0.2946 0.3125 -0.1339 -0.1696 0.1964 0.2857 -0.1518 -0.3304 0.1964 0.2143 -0.2500 -0.2500 0.1161 -0.2321 0.1875 -0.1964 -0.2143 0.1875 0.1607 -0.3839 0.1339 -0.2946 0.1786 0.2679 -0.3750 -0.1696 0.1786 -0.1607 0.3750 -0.2232 0.2768 0.2143 -0.3125 -0.3482 -0.2232 0.3482 0.3304 -0.3839 -0.4732 -0.1964 -0.1786 -0.2411 0.1875 0.2232 0.1696 0.1696 0.3571 0.1964 -0.1875 0.2946 -0.2321 0.2054 0.2679 -0.3571 0.2321 -0.2411 0.2768 0.2411 -0.1875 -0.2768 -0.2143 -0.3393 0.4375 -0.2321 0.4286 0.1964 -0.1786 -0.2589 -0.1964 0.2232 0.4643 0.1161 0.3661 0.1875 -0.1964 0.3036 -0.1964 0.2054 -0.2500 -0.3304 0.2411 0.1607 -0.2321 -0.1964 -0.1696 0.2054 0.2589 -0.1696 -0.2679 0.1875 -0.1518 -0.2321 0.2321 -0.1964 0.2054 -0.1786 -0.2321 -0.1786 0.1518 0.2589 0.4464 0.1696 0.3482 -0.3125 0.2589 -0.1696 -0.1607 -0.1607 -0.1607 0.2768 -0.1696 -0.2143 -0.2857 0.2500 0.2143 -0.4107 0.2054 -0.2679 0.3482 -0.1518 0.1518 0.1250 0.2321 -0.1696 0.2232 0.1964 -0.1875 0.2054 0.2768 0.1429 0.1339 0.1339 0.1786 0.2768 0.1875 -0.1518 0.1964 -0.2411 0.3393 0.2143 -0.1786 -0.2768 0.4018 0.2500 -0.4375 0.1518 0.2232 -0.2411 -0.2857 -0.2857 -0.2679 0.2232 0.1339 0.1964 -0.2232 0.2589 -0.1607 0.2589 0.2232 0.1429 -0.1696 0.1786 0.3304 0.2500 -0.1964 -0.2143 -0.2411 0.2946 -0.2321 0.1696 0.1786 0.2054 0.1339 0.2679 0.1964 0.1161 -0.2321 -0.2321 0.1161 0.2500 -0.1518 0.1607 -0.2768 0.1786 -0.1786 0.1518 0.2143 0.2857 0.2232 0.2589 0.2589 0.2679 -0.2143 -0.2768 0.1696 0.1786 -0.2143 0.2232 -0.3482 -0.1786 -0.3214 0.3571 -0.1964 0.1607 0.2500 -0.1964 0.2232 -0.2679 0.1786 0.2768 0.2054 0.2500 -0.1339 -0.2411 0.2321 0.4107 -0.2054 0.2411 0.2500 0.3036 0.2411 -0.3125 -0.2589 -0.2500 0.3036 -0.2500 0.3393 0.2679 0.4732 -0.3214 -0.1339 -0.2768 0.2054 0.2321 0.1964 0.1875 0.1518 -0.2411 0.3214 -0.2321 -0.1964 0.1964 0.1964 0.2768 0.1339 0.1429 -0.1964 -0.1964 0.1339 -0.2411 -0.2054 0.3214 0.1429 0.1964 -0.2768 -0.1964 0.2768 0.2143 -0.2321 0.2321 -0.2321 0.1518 0.1786 0.1875 0.2411 0.1786 -0.2054 0.1964 0.2054 0.2232 -0.2679 -0.2232 -0.3393 -0.2411 0.1875 -0.3393 0.2321 0.1875 -0.2946 0.2054 0.1964 0.2768 -0.3214 -0.2589 0.2321 0.2500 -0.2321 -0.1875 0.2768 0.2857 0.1518 0.1964 -0.2321 -0.1339 0.2054 -0.3036 0.1339 0.2143 -0.3750 -0.3571 -0.2232 0.2857 0.1964 0.1786 -0.2143 0.1786 0.1964 0.3214 0.1964 0.2679 -0.2857 -0.1518 0.2143 -0.2321 0.1875 -0.2411 -0.3571 0.1339 0.1518 -0.1607 0.1696 -0.2411 0.1607 -0.1696 0.1518 0.1964 0.1696 0.3393 0.2946 -0.2857 0.2946 0.1250 0.1964 0.2768 -0.2411 -0.2054 -0.1786 0.3304 -0.2679 -0.2768 -0.2500 -0.2589 -0.1964 0.2321 0.3661 -0.2411 0.1964 0.1786 -0.2768 0.4464 -0.3929 0.1339 0.1607 0.3125 -0.2411 -0.1964 0.1964 -0.1696 0.3839 -0.2232 0.1607 -0.2768 -0.1607 0.1696 -0.2946 -0.2143 -0.4018 0.3214 0.1964 0.1875 -0.2232 -0.2232 0.1786 -0.2946 0.1518 0.2143 0.1964 -0.2946 -0.1250 0.0982 -0.3482 -0.2054 0.2232 -0.1964 0.3036 -0.1964 -0.2054 -0.2589 -0.2500 0.2054 0.2946 -0.1786 0.2589 0.2411 0.1607 -0.1429 0.1964 0.1875 0.2054 -0.2500 -0.1964 0.2411 -0.2232 0.1250 0.3214 0.2321 -0.1875 0.2589 -0.1607 -0.2321 0.2857 0.1607 0.1429 -0.3125 -0.1607 -0.3571 -0.1607 -0.1786 0.2054 0.2500 0.1161 -0.2679 -0.1607 -0.2589 0.2589 -0.4286 -0.2411 0.2054 0.3393 -0.3571 0.2143 0.3393 0.1429 -0.2054 -0.2679 0.2679 -0.2321 0.1696 -0.1339 0.1518 0.2321 0.2768 -0.2232 -0.1429 -0.2857 -0.1786 0.2768 0.2679 -0.1786 0.1161 -0.1786 0.2411 0.4018 -0.1696 -0.2232 0.2946 -0.2857 -0.2411 -0.1875 0.1607 0.1696 -0.2054 -0.3125 0.2589 -0.2768 0.3304 -0.3214 0.2589 -0.1786" HIT_INDICES="1 8 10 13 25 29 31 56 83 97 104 108 113 125" ES_PROFILE="0.0625 0.0804 0.1429 0.1964 0.1696 0.2143 0.2768 0.1339 -0.0268 -0.0714 -0.0536 -0.0089 0.0268 0.0000" RANK_AT_ES="31.0000" RANK_SCORE_AT_ES="7.0400"/>
  <DTG RANKED_LIST="SexDevelopmentGenesPRL_remapped.rnk" TEMPLATE="na_as_pre_ranked" GENESET="gene_sets.gmt#HP_ABNORMALITY_OF_UPPER_LIP_VERMILLION" ES="0.2500" NES="1.1939" NP="0.2290" FDR="1.0000" FWER="1.0000" CHIP="ftp.broadinstitute.org://pub/gsea/annotations_versioned/Human_Gene_Symbol_with_Remapping_MSigDB.v7.5.1.chip" RND_ES="-0.1852 0.2778 0.2778 -0.2593 -0.2685 -0.1574 0.1852 0.1667 -0.3241 0.2315 -0.2685 -0.2870 -0.2500 -0.2963 -0.2963 0.2407 -0.1667 -0.2315 0.1852 0.2222 0.1574 -0.2870 -0.2407 0.1204 0.3148 -0.2037 0.1759 0.1389 0.2685 0.1574 0.4630 0.2500 0.2407 -0.1759 0.3333 0.1759 0.2037 -0.1389 -0.3519 0.2037 -0.1944 0.1481 -0.1296 -0.1759 -0.1852 -0.1759 -0.3241 0.1019 0.1481 0.2685 0.1667 -0.2222 0.1944 -0.2407 0.1481 -0.2778 -0.1481 -0.2315 -0.2407 0.2222 0.1574 -0.2037 -0.1759 0.1204 0.1389 0.1759 -0.1944 0.2963 -0.1574 -0.2407 0.2037 0.2500 -0.2037 0.1944 -0.2130 0.2130 0.3426 0.2685 0.4167 -0.2593 0.2407 -0.2963 -0.2222 -0.3333 0.2037 -0.1481 0.1296 0.2685 0.2037 -0.2130 -0.0926 0.2130 -0.1944 -0.1944 -0.2500 -0.1481 0.1667 0.2500 0.2222 0.1481 0.1111 0.2500 0.3056 -0.3704 0.1296 -0.1759 -0.1296 0.1296 0.1389 -0.1481 -0.1481 -0.1852 0.1389 -0.2407 0.1481 -0.2500 0.1759 0.1574 -0.1944 -0.2222 -0.1296 -0.1944 -0.1852 0.1759 0.2315 0.2222 -0.1667 -0.2870 -0.1204 -0.4259 0.2500 -0.1944 0.2685 -0.1667 -0.1667 0.1759 -0.1759 -0.1481 0.3611 -0.1852 0.2037 -0.2037 0.1389 -0.1574 0.2037 -0.3056 0.1481 0.2500 0.2870 0.1667 -0.1389 -0.2685 -0.2963 -0.2037 -0.1389 -0.1667 -0.1574 0.1852 -0.2130 0.1759 -0.1759 0.3796 -0.2778 -0.2500 0.2500 0.2685 -0.2130 -0.1759 0.1296 -0.1667 -0.2037 -0.2037 0.1574 0.2870 0.3056 -0.1296 0.2407 0.2037 0.1759 0.2778 -0.1389 0.1574 -0.2130 -0.2778 -0.1574 -0.2407 -0.1667 0.1667 0.1944 0.2407 0.3611 0.1204 0.1296 0.3333 -0.3333 0.2963 -0.3333 0.2870 -0.1759 0.1481 -0.2685 -0.2222 -0.2870 -0.1852 0.2037 -0.1759 -0.1296 0.2222 0.3333 0.3056 0.1481 0.1296 -0.2222 -0.2037 0.2500 0.1111 -0.1852 -0.2130 0.1389 -0.1389 0.2407 -0.1574 -0.1481 -0.1759 0.2778 -0.2778 0.1852 -0.2130 -0.2037 0.1667 0.1389 0.1852 -0.1667 0.2037 0.1852 -0.2963 -0.1944 -0.2130 0.1759 -0.2130 0.2130 0.1759 -0.1111 0.1667 0.2222 -0.2593 -0.3519 0.1852 0.1296 -0.2685 -0.2870 -0.1296 -0.1852 0.1667 -0.2407 -0.2500 -0.2315 0.2500 0.2130 -0.1852 0.1944 0.1667 0.2685 0.2407 0.1944 0.2778 0.2130 -0.2037 -0.1481 -0.1481 -0.3611 0.2685 -0.2593 -0.3056 0.2778 0.2037 0.3611 -0.2500 0.3519 0.1574 -0.4259 -0.2870 0.3148 -0.2870 0.1944 0.2500 0.1111 -0.2407 0.1389 -0.1759 0.1296 0.1852 0.1111 -0.1481 0.3056 -0.1944 -0.2778 -0.1574 -0.2870 -0.2685 -0.2037 -0.1759 0.1296 -0.2500 -0.2315 0.2130 -0.1759 0.2222 0.2037 0.2778 -0.1667 0.2222 0.3241 -0.1944 -0.2870 -0.2685 0.2407 -0.1389 0.2037 -0.2407 -0.1852 -0.1296 -0.2130 -0.1667 0.2315 0.1389 0.2500 -0.2870 0.2130 0.2870 0.2037 -0.1667 -0.1389 -0.2963 -0.2222 0.1574 -0.3148 0.2222 0.1204 0.1481 -0.1019 -0.1574 0.2130 -0.1204 -0.2778 0.2037 -0.2130 0.2037 0.1759 -0.2500 -0.2222 0.1852 0.2407 0.1944 -0.2685 0.2500 0.1759 -0.1481 0.2963 0.1944 -0.2685 0.1852 0.1852 -0.1481 0.2222 0.1759 0.1574 0.2037 -0.2130 0.1111 0.1574 0.2037 0.2685 -0.3241 0.2778 -0.1296 0.1852 -0.2315 0.1944 0.2037 -0.2130 -0.1852 -0.1574 0.2500 0.2685 0.1574 -0.0833 0.1574 -0.2130 0.2407 -0.3519 -0.2685 -0.1574 -0.1667 -0.3981 -0.3056 0.1296 0.1389 0.1296 -0.1204 -0.1759 -0.2130 -0.1574 -0.1019 -0.2130 0.3426 -0.1481 -0.2593 -0.1296 -0.3426 0.1759 0.2685 0.1111 -0.3889 0.1481 0.2500 -0.1389 0.1389 -0.1481 0.2037 0.2593 -0.2130 -0.2593 -0.2315 -0.3704 0.1759 -0.3056 0.1481 -0.1759 0.1389 -0.1944 -0.1944 0.2407 -0.2593 -0.1944 0.1296 -0.2315 -0.1481 -0.1852 0.2685 0.1667 -0.1852 -0.1574 0.1667 -0.3426 0.1481 -0.1574 -0.1296 0.2130 0.1111 0.2685 -0.2963 0.2222 0.3056 -0.1296 -0.2222 0.2222 0.2037 -0.1389 -0.1759 -0.1852 0.2037 -0.1481 0.2037 -0.1667 -0.2778 0.1944 -0.1481 0.2130 -0.1389 0.1944 0.1852 -0.2037 0.1852 -0.2500 -0.2870 -0.2130 -0.1019 -0.1667 0.2130 -0.2778 -0.1111 -0.2037 -0.2130 -0.1389 -0.1852 0.1389 -0.1111 -0.2315 -0.1389 0.2963 -0.1759 -0.2963 -0.2222 0.2500 -0.1852 -0.1667 0.2130 0.2315 0.2870 0.2222 -0.2315 0.1852 -0.1204 -0.2130 0.2593 0.1204 -0.2593 0.2778 -0.1759 -0.1667 0.3611 -0.1852 -0.1667 -0.1204 0.1759 0.2315 0.1667 0.1944 0.2315 0.2315 -0.2593 -0.2130 0.1574 -0.1574 0.2685 -0.1944 -0.1852 0.1759 -0.2963 0.1574 -0.2778 0.2778 0.2222 0.2130 -0.2315 0.2593 0.2315 0.2315 0.2037 0.1852 -0.2407 -0.1759 -0.1389 -0.2222 -0.1944 -0.1296 -0.1852 -0.1944 -0.1759 -0.2593 -0.3148 0.1852 0.1389 -0.3519 -0.2593 0.1667 -0.1481 -0.2037 0.1667 -0.2222 -0.1574 -0.1296 0.2870 -0.3241 0.2130 0.2222 0.1852 0.1667 0.1759 -0.2315 0.2130 0.1574 0.1944 0.1574 -0.1852 0.1574 0.2130 0.3056 0.1204 0.1759 -0.2778 -0.1481 0.1574 -0.2593 0.2500 -0.2593 -0.2037 -0.4815 -0.1574 -0.2500 -0.1944 -0.2222 -0.2130 0.1944 -0.1019 -0.1944 -0.2685 0.1852 -0.2037 -0.1759 -0.2593 -0.3889 0.1481 -0.2593 0.2037 0.1204 0.4352 -0.1944 0.1389 -0.2685 0.3148 0.2222 0.1852 -0.1944 -0.1759 -0.1574 -0.1759 0.2778 0.3241 0.1667 0.0926 0.1852 0.1944 -0.2130 0.1111 0.1667 -0.2315 -0.1944 -0.2593 0.1204 0.1759 0.3056 0.1296 0.2222 -0.2778 0.2130 -0.2130 0.2407 -0.3611 0.2593 0.1852 0.2130 0.1667 0.1204 -0.1204 0.3426 0.2593 -0.1481 0.1481 0.1667 0.2222 0.1852 0.3148 0.2222 0.1019 -0.1944 -0.1204 -0.1852 -0.1759 -0.2130 -0.2963 -0.1667 0.1667 -0.2315 0.1667 -0.1574 -0.1296 0.2315 -0.1481 0.1296 -0.1852 -0.2685 0.3056 -0.1852 -0.1944 0.2500 0.2315 -0.1667 -0.2130 -0.2870 0.1296 -0.1667 -0.2593 0.1759 0.1852 0.3056 -0.1389 0.2963 0.1944 -0.1204 -0.1389 -0.1481 0.1111 -0.2407 -0.1481 0.2778 0.2407 0.2222 0.3056 0.3519 -0.1481 -0.3519 0.1389 -0.2315 0.1759 0.2685 -0.3148 -0.1574 0.1852 0.1204 -0.1944 -0.2778 -0.2778 -0.1481 -0.2222 -0.2407 0.1574 0.2407 -0.1667 0.1759 0.1389 0.1852 0.2593 0.2500 0.2130 -0.2222 -0.2315 0.1296 0.2130 -0.2963 -0.2130 -0.1481 0.2778 -0.1389 0.1481 -0.3148 0.1852 0.2593 -0.2500 -0.2407 0.1481 0.3056 0.0926 0.1296 -0.1759 -0.1296 0.1667 -0.1759 0.1759 0.3704 0.1019 -0.1111 -0.2593 0.2037 -0.2315 -0.2037 0.1667 -0.1852 0.2037 -0.2407 -0.1389 0.3981 0.4074 0.1852 -0.3241 0.2315 -0.2130 0.1944 -0.3796 0.2222 -0.1667 0.2315 0.2593 0.1574 -0.1574 0.3426 0.1204 -0.2870 0.3148 -0.2130 -0.1389 0.3148 0.1481 0.1481 -0.2222 0.1574 0.3426 0.2130 -0.1852 -0.2130 0.3056 0.1667 0.2593 0.2407 -0.3241 -0.4167 -0.1389 0.2593 -0.1481 -0.1574 -0.2778 0.1574 0.1389 -0.2407 0.2870 -0.2963 0.2593 -0.1667 0.2778 0.3241 0.2870 0.1852 -0.2037 -0.1574 -0.1852 0.4167 0.2037 -0.2130 -0.2685 0.3148 -0.1574 -0.1944 0.2037 -0.1852 0.1111 0.1944 0.2593 0.3611 -0.1852 0.3611 -0.2500 -0.1759 0.1481 0.1759 -0.1852 0.1667 0.3241 -0.1759 0.2130 -0.1759 -0.3241 0.2500 -0.2037 -0.1389 0.1759 0.1296 -0.2593 0.1574 0.2963 0.2037 0.1389 0.1759 0.1296 0.1944 -0.1852 -0.1111 0.1481 -0.2315 0.1481 0.2870 0.2222 -0.2315 -0.1574 -0.2593 -0.2407 0.2222 -0.3889 -0.1481 -0.1574 0.1667 -0.1852 -0.1574 -0.2685 -0.1296 -0.2037 0.2593 -0.1944 -0.1759 -0.1759 0.2593 -0.2222 -0.2315 -0.2222 -0.2315 -0.3889 -0.2130 -0.1574 0.2037 -0.2407 0.1389 0.1852 -0.2407 -0.2315 -0.2963 0.2500 -0.1481 0.3241 -0.3426 -0.1759 -0.2500 0.1759 0.1574 0.2222 -0.1389 0.2315 0.1574 0.1852 0.2222 0.1296 -0.1852 0.1852 -0.1759 -0.2222 -0.1111 0.2593 -0.1019 0.1296 -0.2130 -0.1481 0.1389 0.2593 -0.2315 -0.2037 0.2500 0.1204 0.2222 -0.1944 -0.2037 -0.1759 -0.3241 0.2037 0.1944 -0.1667 0.1481 -0.2870 -0.1204 -0.1296 0.1574 -0.2315 -0.2407 -0.2407 -0.1111 0.1667 0.1759 0.1296 0.3241 0.1481 0.1574 0.2222 -0.3148 -0.1296 -0.1759 0.1204 0.1204 -0.2037 0.1852 0.2037 -0.3519 -0.3426 -0.2315 0.2315 -0.1574 0.2222 0.2315 -0.3519 0.1296 -0.1759 -0.2778 0.2685 -0.1759 0.2315 -0.2500 -0.2130 -0.1296 -0.2037 0.1574 -0.2593 -0.2778 0.2130 -0.1852 0.1574 -0.1944 0.1667 0.1111 0.1852 0.1574 -0.1667 0.3056 0.2037 -0.2685 -0.2685 -0.4074 -0.1111 -0.1481 0.2037 -0.2685 -0.2500 -0.3148 0.2870" HIT_INDICES="9 11 14 19 20 26 27 33 35 74 76 90 91 107 109 112 115 118" ES_PROFILE="-0.0278 0.0185 0.0556 0.0741 0.1296 0.1389 0.1944 0.2037 0.2500 -0.0463 0.0000 -0.0648 -0.0093 -0.0926 -0.0463 -0.0093 0.0278 0.0648" RANK_AT_ES="35.0000" RANK_SCORE_AT_ES="5.8800"/>
  <DTG RANKED_LIST="SexDevelopmentGenesPRL_remapped.rnk" TEMPLATE="na_as_pre_ranked" GENESET="gene_sets.gmt#HP_ABNORMALITY_OF_THE_SCROTUM" ES="0.2020" NES="1.1981" NP="0.2379" FDR="1.0000" FWER="1.0000" CHIP="ftp.broadinstitute.org://pub/gsea/annotations_versioned/Human_Gene_Symbol_with_Remapping_MSigDB.v7.5.1.chip" RND_ES="-0.1215 0.1061 -0.1387 0.2769 -0.1771 0.1758 -0.2315 0.1164 -0.1701 0.2251 0.1176 -0.2251 -0.1221 -0.1355 -0.1419 0.1598 0.1528 0.3043 0.1554 0.0863 -0.1106 0.0870 0.1336 0.2001 0.0946 0.1202 0.2417 0.1471 0.1528 -0.1247 0.2404 0.1202 -0.2302 0.2199 -0.1119 -0.2129 -0.1247 0.1758 -0.1598 -0.1982 0.1688 -0.2116 -0.1496 -0.1279 0.1081 -0.1669 0.1464 -0.1349 0.2020 -0.3120 -0.1439 0.1797 0.2283 0.1419 -0.1848 -0.2436 0.2263 0.1400 0.1483 0.1573 -0.0882 0.2347 0.2168 0.1451 -0.1253 -0.2155 0.1656 0.1228 0.1777 -0.2398 -0.1541 0.1336 -0.2155 0.0863 0.1477 -0.2199 0.1515 -0.0844 -0.1886 -0.3101 0.2871 0.1509 0.2148 0.0959 0.0825 0.1228 0.2500 -0.1682 0.1202 -0.1138 0.2168 0.1918 0.1029 0.0870 -0.1355 0.0985 -0.2008 0.1304 0.0991 -0.1451 -0.1138 0.0985 -0.1272 -0.1515 0.1733 0.1662 -0.1496 0.1368 -0.1439 0.2379 -0.1113 0.1317 0.1841 0.2059 -0.1848 0.2027 -0.1106 -0.1988 -0.1496 -0.1861 -0.2609 0.0965 0.1758 -0.1496 -0.1010 0.1733 0.1784 0.2436 0.3120 -0.0946 0.1483 -0.1068 -0.1119 0.1931 0.2621 -0.1413 0.2129 -0.1490 0.1509 0.1432 0.0902 0.2398 0.1765 0.1074 -0.0799 -0.1387 -0.2372 0.1905 0.1669 0.1464 0.1343 -0.1547 0.1586 0.0972 0.1573 0.0940 0.1215 0.1720 -0.1400 0.1726 0.1976 0.1662 -0.0997 -0.1682 0.2257 -0.1630 0.1912 -0.2436 0.1189 0.2059 -0.1311 -0.1682 0.1535 -0.3005 -0.1100 0.2129 0.1669 0.1304 0.2001 0.2206 -0.1662 -0.1758 -0.1854 -0.1215 0.2193 0.4246 0.1445 0.2161 -0.1407 -0.2334 -0.0889 0.2379 -0.1771 -0.2078 0.2020 0.1439 -0.1221 -0.0761 -0.2327 0.1630 0.1848 -0.2609 -0.1931 -0.1509 0.1183 -0.2845 0.1355 0.1381 0.1234 0.2168 0.1119 0.2168 0.1733 -0.2359 -0.1483 0.1221 -0.2494 0.1931 -0.1701 0.1535 0.1387 0.1682 0.0914 0.1407 0.2263 -0.1464 -0.1119 -0.1138 0.1528 0.1445 0.1298 0.1854 -0.1611 -0.1803 -0.1298 0.2583 -0.1720 0.0934 0.0857 -0.1784 -0.1253 0.1925 0.2372 -0.1643 0.1432 -0.1061 0.1400 -0.1138 -0.2040 -0.2244 -0.1074 -0.1330 -0.1931 -0.1125 0.0985 -0.0902 0.1586 -0.2244 -0.1784 -0.1669 0.1432 -0.1081 0.1841 0.1528 0.1982 -0.1221 -0.1355 0.0780 0.1336 0.0691 0.2474 0.1202 0.2084 0.1605 0.1202 -0.3159 0.3581 0.1208 0.1087 0.1113 -0.0953 -0.1451 0.1138 0.2711 0.2391 0.1145 0.1541 -0.1010 0.1496 -0.1579 -0.1355 -0.1471 0.2129 -0.2570 0.2199 0.2500 0.1969 0.1170 -0.1387 -0.1688 -0.1336 0.1183 -0.1714 -0.1483 -0.0908 0.1650 0.2666 0.1029 0.1573 -0.1643 0.1202 -0.1688 -0.1893 -0.1988 0.2462 0.1311 0.1145 0.2110 -0.1784 -0.1758 -0.1240 0.1368 -0.1656 0.1771 -0.1381 -0.1036 0.1976 -0.1419 0.2225 -0.1624 0.2417 0.1279 0.1317 -0.1873 0.0927 -0.2289 0.3050 -0.2922 -0.1803 -0.1029 0.2231 -0.1816 0.1726 -0.1522 0.1618 -0.1835 -0.1272 -0.1055 0.1176 -0.2494 0.1682 0.1957 -0.1918 -0.1445 0.1170 0.1893 -0.1573 -0.1439 0.1586 -0.2072 0.0940 0.1809 0.2110 -0.2474 0.2634 0.1611 -0.1138 0.1266 0.1298 -0.1439 0.1662 -0.1400 -0.1477 0.1816 0.1586 -0.1042 -0.1061 0.0857 0.2129 0.1809 -0.1682 0.1010 -0.2628 0.1413 0.1106 0.1662 0.1074 0.1950 -0.0978 0.1669 -0.1714 -0.1439 0.1694 0.1988 -0.2193 0.1650 0.1010 0.0985 0.1483 0.1145 -0.1579 0.2078 0.1669 0.2410 0.2065 -0.1899 -0.1573 -0.1669 -0.1554 0.1598 0.1714 0.1746 0.2820 0.1330 -0.2001 0.1304 0.1880 0.0838 -0.1266 0.2129 0.1176 0.1950 0.2769 0.1471 0.2577 0.2590 -0.1279 0.1426 -0.1234 -0.0972 0.1157 -0.1061 -0.1566 0.1809 -0.1355 -0.3414 0.1515 -0.2660 0.1899 -0.1407 -0.2008 0.1208 0.1656 0.1432 0.1496 -0.2379 0.1541 0.1260 -0.1445 0.1368 0.2225 0.1368 -0.1496 0.1822 -0.2506 0.1196 -0.0985 -0.1963 0.2116 -0.1669 0.2001 -0.2008 0.0965 0.1624 0.1317 -0.1650 0.1451 -0.1899 0.2155 -0.2398 0.1905 0.1010 0.1445 -0.1957 -0.1618 0.1266 -0.1407 -0.1183 -0.2155 -0.1969 -0.1215 0.3625 0.1113 -0.2123 -0.2161 -0.1349 -0.1707 0.1253 -0.1675 0.1113 0.2283 0.1829 -0.2519 0.1854 0.1394 -0.0863 0.1081 0.2270 0.2238 -0.2340 -0.1381 -0.1630 0.1694 -0.1618 -0.1496 -0.0646 -0.1272 0.1886 -0.1618 -0.1189 0.1803 0.2180 0.1202 -0.2928 0.1656 0.1260 0.2020 0.1247 -0.1662 -0.0895 0.2711 0.1451 0.1400 0.1445 -0.1189 -0.1746 -0.1662 -0.3235 0.1490 0.3376 -0.2315 0.1221 0.1841 0.2347 -0.1419 -0.1829 0.1566 -0.2033 -0.1087 0.1746 0.2762 0.2430 0.0985 0.2583 0.1944 -0.1899 -0.1618 -0.2193 -0.1202 0.2123 -0.2532 -0.1157 -0.1387 0.1343 0.2129 0.1349 -0.1535 0.1976 -0.3152 0.2072 -0.1995 -0.1055 0.1522 0.1854 -0.1963 0.1944 0.0895 -0.1957 -0.1106 -0.1029 0.1010 -0.0991 -0.1579 0.2008 0.1151 -0.0902 0.2052 0.2123 -0.0997 -0.1605 -0.2193 0.1560 0.2813 -0.1017 0.2321 -0.1803 0.2455 0.1726 -0.1317 0.1087 0.1362 -0.1650 0.1816 0.1247 -0.2864 0.2174 -0.1279 -0.2040 -0.1017 -0.1669 -0.1426 0.2391 0.1426 0.1509 -0.2551 -0.1093 -0.1375 0.1662 -0.2231 -0.1586 -0.1247 0.2219 -0.2538 0.1592 0.1215 0.1266 0.2187 0.1854 0.2072 0.3031 -0.1573 0.1343 0.1330 -0.1694 0.1515 -0.1004 0.1432 -0.1515 -0.2391 0.2270 -0.2046 -0.1957 -0.0812 0.1304 0.1662 -0.1662 -0.1822 -0.2225 -0.1375 0.1637 -0.2967 0.1464 0.0946 0.3453 -0.1886 -0.1266 0.1324 0.1541 -0.1624 0.1694 0.1720 0.1247 0.3254 -0.1355 0.1777 0.2801 0.1701 -0.2257 0.1515 0.2327 -0.2769 0.1605 0.1413 -0.1554 0.1330 0.1528 -0.2168 0.1400 -0.2641 -0.1445 -0.1765 -0.1164 -0.1215 0.1413 0.1944 -0.2590 -0.0997 -0.1477 0.1726 0.1010 0.1215 0.2877 0.2020 -0.1873 -0.1777 -0.1324 0.1784 -0.1170 0.2468 -0.1739 0.2289 -0.1598 0.1662 -0.1656 -0.2519 -0.1266 0.2474 -0.1125 0.2788 0.1688 -0.0927 0.1701 -0.1957 0.0838 0.1029 0.1074 0.1049 -0.1113 0.1183 -0.2065 0.2289 -0.2008 -0.1854 0.1496 -0.1650 -0.2385 -0.1982 0.1752 0.1873 0.1598 0.1822 0.1145 0.1010 0.1777 0.0889 0.1471 -0.1682 -0.1848 -0.0831 0.1445 -0.1726 0.0997 -0.2724 0.1208 -0.1477 -0.2634 -0.1439 -0.3005 0.1029 -0.1355 -0.2577 -0.1151 0.2238 -0.1477 0.1650 0.1650 0.1739 0.1471 -0.2040 0.1157 -0.1579 -0.1560 -0.1228 0.1777 0.2410 0.1074 0.0934 -0.2084 0.1650 0.1407 0.1822 0.1547 0.1483 -0.1643 -0.1106 0.1292 -0.1848 -0.1611 -0.1189 0.2666 -0.1931 0.1157 -0.1560 0.2321 -0.1113 0.1240 -0.1637 -0.1624 0.2334 -0.2104 0.1829 -0.0780 -0.1867 0.0959 -0.2065 -0.2014 -0.1841 0.1829 -0.1643 -0.2340 -0.1854 0.2295 -0.2155 0.1471 0.2027 0.2404 0.2468 0.1694 0.1113 -0.1125 -0.1113 -0.1221 -0.1829 0.1004 0.2749 0.1694 0.1988 -0.1451 -0.0863 -0.1151 -0.1272 -0.0716 -0.2436 -0.1113 0.1854 -0.1784 0.1451 -0.2052 0.1963 0.1445 0.1093 0.1586 0.1522 -0.1049 0.1912 -0.1803 -0.1746 0.1234 -0.1905 0.1861 -0.2001 0.1113 0.1848 -0.2673 0.1554 0.1797 0.1196 0.1477 0.1010 0.1701 0.1515 -0.1650 0.1068 0.1228 0.1292 0.2442 -0.1912 0.1234 0.2027 0.1189 -0.2864 0.1228 0.1400 -0.1675 -0.0902 -0.1982 -0.2896 -0.1963 0.2359 0.3037 0.1400 -0.1733 0.1125 -0.1503 0.1176 -0.2212 -0.1688 -0.1464 0.1752 0.1912 0.1247 0.1496 -0.1010 -0.0793 0.1336 -0.2283 -0.1355 0.1541 -0.1554 -0.1125 -0.1151 0.1145 -0.2155 -0.1841 -0.1586 0.2379 -0.1074 -0.2263 0.1822 -0.0991 -0.1969 -0.1611 -0.1944 -0.1324 -0.2052 0.1771 -0.0972 -0.2410 -0.1714 0.0921 -0.3242 -0.1145 0.2193 0.2033 0.1905 -0.2238 -0.1010 0.2455 -0.2372 0.2020 0.1247 0.1515 -0.1253 -0.1483 -0.0729 -0.1458 0.2072 -0.1541 0.1138 0.1247 0.0697 -0.2193 0.1944 0.2372 0.1611 0.1515 -0.3133 0.1477 -0.1113 -0.1093 0.3031 0.1650 0.1336 0.1266 0.1784 0.1541 -0.1586 -0.2526 -0.1189 0.2366 -0.1036 0.2884 0.1867 -0.1637 0.2001 -0.2372 -0.2487 -0.1746 0.2187 0.1445 -0.1662 0.1682 0.0844 -0.2187 0.1841 0.1758 -0.1445 0.2187 -0.1835 -0.1439 -0.1777 0.1950 0.1445 -0.3453 -0.1758 0.2602 -0.1509 -0.1669 -0.2295 -0.1253 -0.1419 -0.1982 0.1746 -0.1829 -0.0965 0.0723 0.1483 0.2379 -0.2628 -0.0850 0.1151 -0.1963 -0.1381 0.2353 0.1912 -0.1528 -0.2558 0.1573 -0.0927 -0.0921 0.1215 -0.1483 0.1560 0.1285 0.1381 -0.1074 0.1675 0.1758 0.1483 -0.0914" HIT_INDICES="1 5 8 10 11 14 19 20 27 28 30 31 33 35 36 50 53 57 60 61 63 73 74 76 77 89 94 104 105 106 108 109 113 117" ES_PROFILE="0.0185 0.0153 0.0230 0.0416 0.0710 0.0786 0.0646 0.0940 0.0582 0.0876 0.1061 0.1355 0.1541 0.1726 0.2020 0.0902 0.0978 0.0946 0.1023 0.1317 0.1503 0.0818 0.1113 0.1298 0.1592 0.0691 0.0550 -0.0134 0.0160 0.0454 0.0639 0.0934 0.0902 0.0870" RANK_AT_ES="36.0000" RANK_SCORE_AT_ES="5.8500"/>
  <DTG RANKED_LIST="SexDevelopmentGenesPRL_remapped.rnk" TEMPLATE="na_as_pre_ranked" GENESET="gene_sets.gmt#HP_FAILURE_TO_THRIVE" ES="0.2000" NES="1.2003" NP="0.2091" FDR="1.0000" FWER="1.0000" CHIP="ftp.broadinstitute.org://pub/gsea/annotations_versioned/Human_Gene_Symbol_with_Remapping_MSigDB.v7.5.1.chip" RND_ES="-0.1500 0.2444 0.1778 0.1333 0.2111 -0.1778 -0.1389 -0.1389 0.1833 0.1278 0.1556 -0.1611 0.2333 -0.1500 -0.1389 0.1389 0.1111 0.1278 0.1333 -0.2889 -0.2278 -0.2111 -0.1611 0.2222 0.1889 -0.1722 0.1444 -0.1444 -0.1556 0.1667 0.1444 -0.1167 0.1778 -0.1167 -0.2778 -0.1222 -0.2222 -0.1500 0.1222 -0.2389 0.2278 0.2444 0.1611 -0.1222 -0.1056 0.2056 0.1667 -0.2722 -0.1722 -0.1333 -0.1833 0.1667 -0.0889 -0.2111 -0.1722 -0.1000 -0.1722 -0.1611 0.1278 0.0889 0.1056 0.1500 -0.1278 -0.1667 0.1778 0.1222 -0.2056 -0.1167 0.1556 -0.1611 -0.1056 0.1444 0.1111 0.1556 0.1833 0.1000 0.1556 0.1944 -0.1333 -0.2611 -0.1278 0.1833 0.1389 -0.2667 0.2389 -0.1278 -0.1667 0.1278 -0.1333 -0.1556 -0.2000 0.0833 0.1944 -0.0833 -0.1333 -0.2056 -0.1667 0.1278 -0.2000 -0.1667 -0.1111 -0.1889 -0.2056 -0.1944 0.1778 0.1500 0.2056 0.1278 -0.1667 0.1444 -0.1889 -0.1389 -0.1278 -0.1556 0.1611 -0.1556 0.1000 -0.1778 -0.1833 -0.2667 0.1222 -0.1000 -0.1500 -0.1778 0.2167 -0.2611 -0.1278 -0.1000 -0.2056 -0.1222 0.1444 -0.2222 -0.1278 -0.1167 0.1056 0.2111 -0.1444 -0.1000 0.1444 -0.2000 -0.1222 -0.2500 -0.3111 0.2556 -0.1056 -0.1944 0.1944 0.2278 0.2444 -0.1722 0.3056 0.0889 0.1389 0.2167 -0.1444 -0.1611 -0.1556 -0.3000 0.1444 -0.1944 -0.0944 0.0889 -0.2944 -0.1889 -0.1389 0.1444 -0.1889 0.1667 -0.0778 0.1444 -0.1167 0.1556 -0.1889 -0.1222 -0.1500 0.2111 -0.2444 -0.1833 -0.2111 -0.1500 0.3500 -0.3278 0.1667 0.2000 0.0944 -0.1389 0.1222 -0.1389 0.1944 -0.1056 -0.1056 -0.1778 0.1611 -0.1722 -0.1611 -0.1389 0.1222 -0.1611 0.1222 -0.2944 0.3778 0.0944 -0.1556 -0.2111 0.1833 0.2778 0.1000 0.1944 -0.1333 0.1444 0.0833 -0.1222 0.1111 0.1278 -0.1611 0.1389 0.1000 -0.1667 0.2333 -0.2167 0.1389 -0.1611 -0.1611 0.2778 -0.1111 0.0889 -0.2056 -0.1056 -0.1222 -0.2056 0.1556 0.1611 -0.2278 -0.2222 -0.2389 -0.1500 0.1722 0.2056 -0.2444 -0.1556 0.1556 -0.1167 -0.1833 0.1333 0.1278 -0.1556 -0.1722 0.1056 0.1222 -0.1778 -0.1667 0.1389 0.2611 0.1444 0.0944 0.1944 -0.2167 -0.2389 -0.2056 0.0889 0.1167 -0.2167 0.1722 0.2444 -0.1056 -0.1278 -0.2167 0.1278 0.2556 -0.1389 0.1722 -0.2333 0.1333 -0.1500 -0.1833 -0.1000 0.1222 0.1944 -0.0944 -0.1167 -0.1611 0.1111 0.1833 -0.1167 -0.1222 0.1722 0.2556 0.2111 -0.2833 -0.1722 -0.1056 0.1111 -0.3222 -0.1778 0.1833 0.2889 -0.1333 -0.1889 -0.0889 0.2111 -0.2222 -0.1667 0.1500 0.2444 0.2944 -0.1333 0.2000 0.1444 -0.1056 0.2667 0.1889 -0.2000 0.1444 0.2500 -0.2000 0.1667 0.1389 0.1056 0.1889 -0.1667 -0.1167 -0.0944 -0.1722 -0.1056 -0.1278 0.1944 -0.2000 0.1111 0.2389 0.1056 -0.1500 -0.1056 -0.2111 0.3333 -0.2722 0.1667 -0.1444 -0.1222 -0.1111 -0.1833 0.1056 0.2111 -0.1278 -0.1833 -0.1944 0.3000 0.1722 -0.2167 0.0833 0.1611 -0.1667 -0.1167 0.2111 -0.1444 0.1611 0.1444 0.1556 0.1889 -0.1167 -0.1722 -0.2056 -0.2556 -0.3111 -0.1611 -0.1111 0.1556 -0.1278 0.1333 -0.0778 0.1556 -0.1056 0.1444 0.1556 -0.0889 -0.1944 -0.1222 -0.2389 -0.2000 -0.1278 -0.3333 0.0944 0.1556 -0.1333 -0.1389 0.2667 -0.0889 0.2722 0.1833 -0.1778 0.1111 0.1056 -0.1111 -0.1111 -0.1778 0.1500 0.1444 -0.1667 0.1167 0.1667 -0.1278 -0.1556 0.1389 -0.1444 0.1667 -0.2222 -0.1611 0.1278 -0.2111 0.2278 0.2556 -0.1556 -0.0944 -0.1444 -0.1556 0.1722 0.1111 0.1278 0.1944 0.2000 0.2778 0.1278 -0.1611 -0.1778 0.3556 0.1944 -0.2500 -0.1167 0.1222 -0.1833 0.1556 0.1167 -0.2222 0.2889 -0.2167 0.1556 -0.2611 0.1889 -0.2111 0.1944 0.1778 -0.2111 -0.0944 0.1667 0.1500 -0.1389 -0.1889 -0.2111 -0.1333 0.2222 0.1389 -0.2389 0.1056 -0.2333 -0.1667 0.2222 0.1611 0.1556 0.1556 0.1111 0.1611 0.1167 -0.1778 -0.2278 -0.2111 -0.1667 0.1944 -0.1111 -0.1556 -0.2222 0.2000 -0.1611 0.1889 -0.2278 -0.1111 0.1944 -0.3000 -0.2056 -0.2333 0.1278 -0.1111 0.1667 0.2278 0.1167 0.1000 -0.1889 0.1111 0.2500 -0.1833 0.2278 0.2556 -0.2444 -0.1778 -0.1444 0.1222 0.1500 0.1222 -0.2333 0.1278 -0.2722 0.0667 -0.1222 0.2000 -0.1389 0.1944 -0.1889 -0.1389 0.2056 -0.0944 -0.1278 0.1722 -0.1444 -0.3000 -0.1389 -0.1000 0.2611 0.1556 -0.1167 0.0944 0.2667 -0.1167 0.1389 -0.1333 0.1778 0.2056 0.1389 0.1222 0.1778 0.1778 0.1111 0.2889 0.1389 -0.2000 -0.2167 -0.1167 0.1556 -0.2056 -0.1444 -0.1889 -0.1278 -0.1444 -0.2556 -0.2611 0.1056 -0.1778 -0.1056 -0.3167 -0.1722 0.1222 -0.1778 -0.1111 0.0833 0.1667 0.1611 -0.1611 0.2056 0.1278 0.2556 -0.1222 -0.1333 0.1889 -0.2333 0.1778 -0.2333 0.1611 -0.1333 -0.1111 -0.1278 -0.2222 0.1278 -0.1000 -0.1444 -0.1944 -0.1667 0.1778 -0.1611 -0.1611 -0.1500 0.1722 0.1444 0.1778 0.1056 -0.1778 -0.1722 0.2389 0.1278 -0.1444 0.1222 0.1778 -0.0944 -0.1111 -0.1167 0.1611 0.1278 -0.1444 0.1333 -0.2167 0.1167 0.1667 -0.1944 -0.1222 -0.1722 -0.2111 -0.0944 0.2333 0.0722 -0.2389 -0.1722 -0.1167 0.1111 -0.1556 -0.2056 -0.1389 -0.1778 0.1056 0.1556 0.1611 -0.1056 -0.1889 0.2667 -0.1000 0.1667 0.1722 -0.1167 -0.1111 0.2833 -0.1889 0.1833 0.2167 -0.1167 -0.1389 0.1167 0.2056 -0.1722 0.1056 0.1222 0.1889 0.1556 -0.2000 -0.1167 0.1556 0.1667 -0.1611 -0.1444 -0.1222 -0.2000 -0.1611 -0.1944 0.1389 -0.1278 -0.2222 0.1833 -0.2222 -0.2278 0.1667 0.1278 -0.1833 -0.1667 -0.1333 -0.1056 -0.2111 -0.2722 -0.1000 0.1556 -0.3333 -0.2278 0.1333 -0.1556 0.1056 -0.1833 0.1222 -0.3000 0.0889 0.1000 0.1833 0.1056 0.2556 0.1778 -0.0889 -0.1167 -0.1778 0.1889 0.2778 -0.2167 -0.1389 0.1556 0.2500 0.1389 -0.1111 -0.1111 0.1556 -0.2222 -0.1167 0.1389 -0.0778 -0.1611 0.1222 -0.2056 -0.1778 -0.1889 -0.0889 -0.2000 -0.1500 -0.1722 0.2000 -0.1444 -0.1444 -0.2167 0.2056 0.1556 -0.1444 -0.1444 0.1111 0.1722 -0.1833 0.1167 -0.2667 -0.1833 -0.1389 -0.1500 -0.1000 -0.1611 0.1833 -0.2333 -0.1222 -0.1556 0.2778 -0.2111 -0.2611 0.1722 -0.1333 -0.1389 0.2278 0.1222 0.1944 -0.2111 0.1833 -0.2722 0.1722 0.1444 0.2167 0.1611 -0.1278 0.2556 0.1333 0.1000 -0.2667 -0.1222 -0.2611 -0.1222 -0.1111 -0.1556 0.1944 0.0889 0.1333 0.2056 0.1111 -0.1389 0.1611 0.1222 0.2056 0.1500 0.1667 -0.1444 -0.2278 -0.0889 -0.2167 0.1111 -0.1722 0.1889 -0.1222 0.1611 0.1556 0.1444 0.2444 -0.2722 0.1167 0.0944 0.1667 -0.2444 -0.1333 0.1000 0.1500 0.2000 -0.1944 -0.0722 0.1389 0.1389 -0.1278 0.1444 -0.0778 0.1167 0.1278 0.2000 -0.1333 -0.2444 -0.1889 0.1778 0.1778 0.1333 0.2111 -0.2389 -0.1389 -0.1389 0.1444 -0.1056 0.2167 0.1500 -0.2000 -0.1222 -0.2056 -0.1500 0.1444 -0.1000 -0.1444 0.1222 0.2111 -0.1444 -0.1056 -0.1611 -0.1667 -0.1611 -0.1222 0.1722 -0.2667 0.1889 0.1444 0.1111 -0.1722 0.1278 -0.1444 0.1778 -0.1722 -0.2944 -0.1333 0.2111 -0.2222 0.2056 0.0889 -0.1556 -0.1611 0.2111 0.2278 -0.2222 -0.1444 0.2000 -0.2111 -0.1556 -0.1500 -0.1222 0.2444 -0.2056 0.2000 0.2000 -0.2056 -0.1222 0.1278 -0.1222 -0.1556 0.1611 -0.1333 0.1444 0.2000 -0.1833 0.1778 0.1611 -0.1722 0.1833 -0.1500 0.1500 -0.2056 0.2222 -0.1556 -0.1056 0.1722 0.2333 0.1611 0.1500 -0.2056 -0.1889 -0.0944 -0.1111 0.1389 0.1000 0.1667 0.1333 0.1611 0.1444 0.1889 -0.1500 -0.1500 0.2167 0.1556 -0.2000 -0.0833 -0.1167 -0.1611 0.0889 -0.1444 0.2444 -0.1389 0.1000 -0.1500 -0.1056 0.1500 -0.1500 0.1611 0.1278 0.2000 0.1889 -0.1889 -0.1389 0.1278 0.1333 0.2500 -0.1056 -0.1556 -0.2167 -0.1278 -0.1722 0.2833 -0.1278 -0.1889 0.0944 0.1111 -0.1722 0.1056 0.1778 -0.2611 -0.1222 0.1444 0.1500 -0.1222 -0.0833 0.1278 0.1778 0.1722 0.1500 -0.2556 0.2333 -0.1722 -0.1611 0.1222 -0.1444 -0.1389 0.1222 -0.1222 -0.1222 0.1556 0.2000 -0.1722 0.1833 0.1333 -0.2389 0.1444 -0.1611 -0.1167 -0.1444 -0.1111 0.1333 -0.1333 -0.1222 0.1556 -0.0833 0.1056 -0.2278 0.1667 0.1722 0.1722 0.1667 0.1722 -0.1167 0.1444 0.1944 -0.2111 -0.2222 0.1722 -0.1333 -0.1944 -0.1556 0.1611 0.1722 0.1389 -0.1556 -0.1389 -0.0944 -0.2333 -0.3667 0.1889 0.1722 0.1556 -0.1333 0.1778 0.1833 -0.1500 -0.1389 0.2667 0.1389 -0.1611 -0.0833 0.2222" HIT_INDICES="1 3 4 5 12 13 14 19 20 28 34 36 38 39 40 42 45 51 52 56 57 61 65 69 71 72 83 86 90 95 97 105 106 113 119 125" ES_PROFILE="0.0167 0.0333 0.0611 0.0889 0.0500 0.0778 0.1056 0.0889 0.1167 0.0667 0.0389 0.0556 0.0722 0.1000 0.1278 0.1444 0.1500 0.1222 0.1500 0.1444 0.1722 0.1667 0.1611 0.1556 0.1722 0.2000 0.1167 0.1222 0.1167 0.1000 0.1167 0.0667 0.0944 0.0556 0.0278 -0.0000" RANK_AT_ES="72.0000" RANK_SCORE_AT_ES="0.1000"/>
  <DTG RANKED_LIST="SexDevelopmentGenesPRL_remapped.rnk" TEMPLATE="na_as_pre_ranked" GENESET="gene_sets.gmt#GOBP_SEX_DIFFERENTIATION" ES="0.2143" NES="1.2033" NP="0.2298" FDR="1.0000" FWER="1.0000" CHIP="ftp.broadinstitute.org://pub/gsea/annotations_versioned/Human_Gene_Symbol_with_Remapping_MSigDB.v7.5.1.chip" RND_ES="0.2143 -0.2041 0.2551 0.1071 -0.1173 0.1173 0.1684 0.2551 0.1990 0.2092 -0.1633 0.1224 0.1837 -0.1429 -0.1684 -0.2653 -0.1429 0.1735 0.1939 -0.1276 -0.1633 0.1990 0.1531 0.1173 0.1327 0.1173 -0.2500 0.2500 0.1939 0.1327 -0.1531 -0.0969 -0.0867 -0.1837 0.1020 0.1888 0.2143 0.1939 -0.1786 0.1633 0.1888 -0.1684 -0.1480 -0.2143 -0.2704 0.2602 -0.2092 -0.1378 0.1276 -0.1633 -0.1990 -0.1071 -0.2245 -0.1786 0.2092 0.1276 -0.1327 0.2551 0.2398 -0.1990 -0.1378 0.1480 0.1173 -0.2347 0.1990 0.1020 -0.2500 -0.2092 -0.1378 -0.1633 0.2092 0.0969 0.1429 0.2092 -0.2245 0.1633 0.1276 0.1531 0.1429 -0.1429 -0.2755 0.1531 -0.1888 0.1888 0.1327 0.2449 0.1786 0.2755 0.1837 0.1531 -0.1327 0.1122 0.0816 0.1888 0.2806 -0.1480 -0.2449 0.1684 0.1582 -0.1633 -0.2449 -0.1276 -0.1990 0.0816 0.2143 -0.1786 -0.2347 0.1378 0.1939 -0.1786 0.3112 -0.2194 -0.1939 -0.2347 -0.1837 -0.2296 0.1786 0.1786 0.1531 0.1378 0.3571 0.1429 -0.1837 0.1224 0.1633 -0.2755 0.1582 0.1224 0.0918 0.1735 0.1480 -0.2092 -0.1888 0.1327 0.2857 0.2143 -0.1684 0.1480 0.1327 0.0765 0.1684 0.1582 -0.1735 0.1786 -0.1786 0.2551 0.1633 0.1582 -0.1837 0.1990 0.1939 0.1071 0.1684 0.2551 0.1888 -0.2092 0.2041 -0.1071 0.1735 -0.2602 0.1327 -0.1837 0.1173 -0.1837 0.0969 0.1224 -0.1939 0.1071 0.1531 -0.1480 0.1684 -0.1480 0.1378 0.2296 -0.1378 -0.1735 0.2857 0.2959 -0.1071 0.1378 -0.1888 -0.2092 -0.2347 0.2500 0.1276 -0.2602 0.2398 -0.2347 0.0969 0.1276 0.1429 -0.1633 -0.0816 -0.0918 0.1173 0.1224 -0.1071 0.1633 -0.2092 0.2704 0.1276 0.1939 -0.1173 -0.1990 0.2245 -0.3061 -0.2398 0.1531 0.2245 0.2602 0.1327 0.2398 0.1173 0.2245 -0.2296 0.2653 0.2500 0.3469 0.2500 0.0918 0.1327 0.1378 0.1224 -0.1480 -0.1122 -0.1837 0.1531 -0.1224 0.1173 0.1837 -0.1939 -0.2041 0.1020 -0.1582 0.1378 0.1020 0.2500 -0.2245 0.1429 -0.1786 -0.1327 -0.2857 -0.1837 -0.1071 0.1786 -0.1888 0.1786 0.1582 -0.2908 0.1786 0.2449 0.1071 -0.1531 -0.2449 0.1735 0.0816 -0.1786 -0.0969 -0.2704 0.2704 0.1990 -0.1327 -0.1224 0.1684 -0.1684 -0.2704 -0.1020 0.2092 0.1939 0.1224 0.2296 -0.1888 0.1480 -0.1990 -0.1684 0.0969 -0.1735 0.1990 0.1582 -0.3112 0.1684 0.1888 -0.1020 0.1786 0.1071 -0.1071 -0.2194 -0.2041 0.2500 -0.1531 -0.2245 -0.1684 -0.2041 0.1633 0.1735 0.1735 0.1531 0.1684 0.1327 -0.1939 0.2041 -0.1837 -0.1939 -0.1071 0.1837 0.1990 0.2143 -0.1173 0.1122 0.1276 0.2041 0.1480 0.1888 -0.1837 0.1939 0.1020 0.1990 0.1990 -0.1633 0.1327 -0.2653 0.1480 0.1990 -0.2245 -0.2092 0.3469 0.1429 0.1327 -0.1071 0.3214 0.1020 -0.1122 0.1122 -0.2092 0.1939 0.0765 0.2143 0.1071 -0.2857 -0.2296 0.1378 0.1684 -0.2959 0.2143 0.1378 0.1429 0.1582 0.2806 0.0969 0.2551 -0.2092 -0.2041 -0.1837 -0.2092 -0.1071 0.1327 0.1837 0.2194 -0.1888 0.3929 -0.1837 0.1939 0.1276 0.1582 0.1582 -0.1480 -0.1735 -0.1122 -0.1378 0.2602 -0.2143 -0.1378 -0.1939 0.1122 -0.1786 0.1173 0.2143 0.2296 0.1531 -0.3724 -0.1429 0.3724 0.1582 0.2449 -0.1939 -0.1633 0.1633 0.1531 -0.1122 0.2449 -0.1684 0.2653 -0.1429 -0.1480 -0.2653 0.1633 0.1633 -0.1786 0.1327 0.2092 0.1122 0.1224 -0.2194 -0.1939 -0.2500 -0.1939 0.1276 0.1837 -0.1582 0.0969 -0.1224 -0.1224 0.2296 0.1173 0.2500 0.1122 0.1378 -0.2245 0.2755 -0.2806 0.0816 0.1684 -0.2449 -0.1224 0.1837 -0.1939 -0.2857 -0.1276 -0.0816 -0.1020 0.1276 0.2296 0.1837 0.1378 0.1480 0.2551 0.2143 -0.1480 0.2551 0.3112 0.1378 0.2041 0.1276 0.1327 -0.2347 -0.1735 0.1939 -0.2194 -0.1327 0.1327 0.2398 0.2041 -0.1429 -0.2143 0.1786 -0.1173 -0.0969 -0.1429 0.1684 0.1735 -0.1480 0.1939 0.1990 0.1939 0.1429 0.2398 -0.2806 -0.1888 -0.1837 0.1480 0.1173 -0.2143 -0.1327 -0.1582 0.1122 0.1633 0.1684 -0.1327 0.1582 -0.1837 -0.1837 -0.1276 0.1633 0.1071 0.1327 -0.1582 0.1990 -0.1378 0.1429 -0.1429 -0.1327 0.2806 0.1429 0.2398 0.2551 -0.1684 0.1582 -0.0969 0.1939 0.1378 0.1786 -0.1531 -0.2602 -0.1071 0.2500 0.2245 0.1378 -0.1224 0.1429 -0.1990 -0.1378 -0.2092 0.1327 -0.1276 0.2092 -0.1837 0.1684 0.1173 0.1531 -0.2551 0.1939 -0.1990 -0.1224 0.1786 0.1888 -0.1378 0.1837 -0.1684 -0.1480 -0.1888 -0.2041 0.0816 0.2143 -0.2755 -0.1939 0.1429 -0.1837 0.1837 0.2041 0.1735 0.1888 -0.1327 0.1735 0.3214 -0.1939 0.1837 -0.1173 0.1633 -0.1888 -0.1378 -0.2092 -0.1224 0.1224 -0.2245 -0.1837 -0.2245 -0.2143 0.1582 -0.2500 0.2551 0.1633 0.2347 -0.1378 0.2704 0.1429 0.1837 -0.1786 -0.1429 -0.2857 0.1378 -0.0969 0.2143 -0.1224 0.1786 0.1888 -0.1020 0.2449 -0.1327 0.1531 -0.2500 -0.2143 -0.0867 -0.2092 -0.2500 0.1939 -0.1837 0.2398 0.1378 0.2704 0.1429 0.1786 -0.2500 0.2092 0.1429 -0.2653 0.2806 0.2347 0.1888 -0.1786 0.1122 0.1735 0.2296 0.1531 0.1633 0.2245 0.1786 -0.1582 0.1786 -0.1276 0.0867 0.1071 -0.2194 -0.1837 0.1480 0.2857 0.0969 0.1582 -0.1939 0.2347 -0.1429 -0.2143 0.2551 -0.1224 -0.1224 0.1173 0.1224 0.1020 0.1276 -0.1633 0.1224 -0.0867 -0.1786 -0.1990 0.1122 0.1735 -0.2143 0.1122 -0.2602 -0.1786 -0.2092 0.1735 0.1939 0.2653 -0.1939 0.2908 0.2551 -0.2194 -0.2194 0.1276 0.1020 0.2296 -0.2347 -0.1633 -0.2296 -0.0918 -0.2041 0.2347 0.1684 -0.1276 -0.1684 0.1888 -0.1939 0.0918 0.1480 0.1582 -0.1684 0.1633 -0.2296 -0.1888 0.2449 0.2245 -0.2347 -0.1990 0.1582 0.1786 -0.2857 0.1122 -0.1327 -0.2041 0.1429 -0.2194 0.1531 -0.1429 0.1786 -0.1531 -0.1582 -0.1939 -0.1582 -0.2092 0.1888 0.1173 -0.1735 -0.1837 0.1020 -0.1888 0.2041 -0.1684 0.2194 0.1531 0.1837 0.1786 0.1735 0.3265 -0.1786 -0.2245 0.1480 -0.1173 0.1224 0.2245 -0.1173 -0.1020 0.0867 -0.1633 0.1071 -0.1276 -0.1378 0.1531 0.1276 -0.1429 0.2704 -0.0969 -0.1378 0.2653 0.1122 -0.2041 -0.1735 -0.1122 -0.3776 0.4031 -0.1888 -0.1071 0.2296 -0.2959 -0.1327 0.1531 -0.1378 -0.1378 -0.2092 -0.1582 0.1684 0.2194 0.2245 -0.2704 -0.0969 0.1122 0.1837 -0.1378 0.1888 0.1786 0.1633 0.1173 0.2245 -0.1327 0.3163 0.1684 -0.2857 0.1786 0.2245 -0.1224 0.1888 -0.1582 -0.2092 0.1786 0.1224 0.3367 -0.2245 -0.3214 0.1480 0.1020 0.1531 -0.0867 0.2296 0.1990 0.2143 -0.1378 0.1786 0.1939 -0.1173 0.1480 -0.1531 0.1276 0.1276 -0.1429 -0.1582 0.1735 -0.1582 0.3163 0.1276 0.0969 -0.1429 -0.1378 0.1837 0.1633 -0.1480 0.2857 -0.1173 -0.1633 0.3418 -0.2449 -0.1378 -0.2194 0.1378 0.1939 -0.1888 0.1786 0.1480 -0.1071 0.1327 0.1990 0.2296 0.2449 0.2041 -0.2653 0.1122 0.1020 -0.1633 0.1480 0.2143 0.1122 0.1735 0.2296 0.1173 0.2704 -0.1224 -0.1071 -0.0765 0.2959 0.1020 -0.2245 -0.1327 -0.2245 0.1582 0.2194 -0.1786 0.1786 0.1837 0.1122 0.1582 -0.1480 -0.2347 -0.1276 0.1837 -0.1633 0.1429 0.1327 0.2194 0.2806 -0.1786 0.1837 0.1276 0.2347 -0.1990 -0.1684 0.1276 0.2041 0.1735 -0.2398 0.1888 -0.1480 0.2041 -0.2398 -0.2245 0.1582 -0.1684 -0.1480 -0.1582 0.1020 -0.1786 -0.1122 0.1633 0.1327 -0.2092 0.2347 -0.2092 -0.2755 0.1786 0.1990 -0.2092 -0.1173 0.1888 0.1480 -0.2194 -0.1684 0.1480 -0.1735 0.1122 -0.1429 -0.1429 -0.1480 -0.1071 0.1480 0.1684 0.1122 -0.1735 -0.3010 0.2194 0.1378 0.1531 -0.1327 -0.2092 -0.1378 -0.1837 0.1684 0.1786 0.2398 -0.1990 -0.1633 -0.0969 -0.1888 -0.2602 0.1684 0.1735 -0.1684 0.2500 0.1224 -0.1990 0.1633 0.1122 -0.2194 0.2500 0.2296 -0.1684 -0.1990 -0.3163 -0.2143 -0.2245 0.2041 -0.1480 -0.1582 -0.2602 -0.2602 0.1071 0.2041 -0.1990 -0.1633 0.1837 -0.1582 0.1378 0.1735 -0.2449 -0.1582 -0.1582 -0.2041 -0.1327 -0.1735 -0.2551 0.1990 -0.3316 0.2347 0.1837 0.1276 -0.1633 0.1888 -0.1888 0.2704 -0.2347 0.0816 -0.1173 0.1224 0.1888 0.1480 -0.2551 0.3163 0.2806 -0.2500 0.1888 -0.1327 -0.1429 -0.1684 -0.1684 -0.1582 -0.1276 -0.0969 -0.1990 -0.1786 0.1582 0.2806 -0.2092 0.2143 -0.1173 -0.1480 -0.1122 -0.2500 0.1378 0.1429 -0.3010 -0.2092 -0.1633 0.1684 0.1633 0.1633 -0.1684 0.3214 -0.1633 -0.1633 -0.1633 -0.2755 -0.2500 -0.2500 0.1429" HIT_INDICES="1 2 4 6 13 16 18 23 27 30 31 34 39 41 51 59 63 67 81 82 87 91 105 106 112 115 116 122" ES_PROFILE="0.0255 0.0612 0.0867 0.1122 0.0867 0.1020 0.1276 0.1224 0.1276 0.1429 0.1786 0.1939 0.1888 0.2143 0.1582 0.1224 0.1276 0.1327 0.0357 0.0714 0.0663 0.0714 -0.0255 0.0102 -0.0051 0.0102 0.0459 0.0306" RANK_AT_ES="41.0000" RANK_SCORE_AT_ES="3.8300"/>
  <DTG RANKED_LIST="SexDevelopmentGenesPRL_remapped.rnk" TEMPLATE="na_as_pre_ranked" GENESET="gene_sets.gmt#HP_TALIPES_EQUINOVARUS" ES="0.2381" NES="1.2036" NP="0.2068" FDR="1.0000" FWER="1.0000" CHIP="ftp.broadinstitute.org://pub/gsea/annotations_versioned/Human_Gene_Symbol_with_Remapping_MSigDB.v7.5.1.chip" RND_ES="-0.3048 0.2857 -0.4000 0.1905 -0.2000 -0.2286 -0.2857 0.2381 -0.3143 0.1810 -0.2000 -0.1429 0.2857 -0.2286 0.1333 0.1619 -0.2095 0.2190 -0.1619 -0.1714 -0.2095 -0.1429 0.2667 -0.2000 -0.2190 0.2095 -0.2381 0.2476 -0.2000 0.2571 0.1810 -0.1810 0.1619 0.2190 -0.2000 -0.3810 -0.2762 0.1810 -0.1619 -0.1619 0.1714 -0.2381 -0.2286 0.2190 0.2667 0.1810 -0.1524 -0.0952 -0.1905 -0.2667 -0.1429 -0.1524 0.1905 -0.2000 0.2381 0.1429 -0.1238 0.1905 0.0952 0.2571 -0.2952 -0.2952 -0.2000 0.1048 -0.1905 -0.2571 -0.2571 0.1238 0.1429 0.2286 -0.3619 0.1714 0.1429 0.1429 0.1524 -0.2190 0.3810 0.2476 -0.1333 0.1048 -0.2857 -0.2286 0.1810 0.2571 -0.3714 -0.2952 -0.2000 0.1333 -0.1524 -0.2000 -0.2000 0.1429 -0.1333 0.1810 0.2857 0.2190 0.2000 -0.1524 -0.1524 -0.0857 0.1810 0.1905 -0.1905 0.2762 -0.3048 -0.1810 -0.1714 -0.1143 -0.1524 0.1619 -0.2476 0.1714 -0.1810 0.2857 -0.2571 0.2952 0.2762 -0.1238 0.1619 -0.1524 -0.1619 -0.3333 0.1524 -0.2000 0.1810 0.1810 0.1714 -0.2571 -0.2000 0.1238 0.3048 0.1429 0.1524 -0.1714 0.1619 -0.1714 0.2000 0.2476 0.1810 0.1714 0.1714 -0.1810 0.3238 -0.2190 -0.1619 -0.1619 0.2762 0.2095 -0.1810 0.4095 0.1810 0.1714 -0.1810 -0.1238 -0.1333 -0.1429 0.2000 0.1524 0.1714 0.1810 0.1238 0.1619 -0.1238 -0.3333 -0.3048 0.1143 -0.2476 0.1619 -0.2286 -0.2381 0.3714 -0.2762 0.1429 -0.1619 0.1619 0.1619 -0.1524 -0.1714 -0.1714 0.2286 0.2095 -0.2667 -0.1714 -0.1429 0.2190 0.3524 0.2095 0.3048 0.1810 -0.2000 -0.2190 0.2476 0.1238 0.2095 -0.1619 -0.1333 0.2762 -0.1333 -0.2190 0.1238 -0.2190 -0.1333 -0.2190 -0.4190 0.2381 0.2762 0.1524 0.2762 0.1333 0.1619 0.2095 0.2095 -0.1524 -0.1810 -0.3048 0.1619 -0.2667 0.2952 0.2190 -0.2190 0.2286 0.3429 -0.1429 0.1714 0.1619 -0.0857 -0.1810 -0.2286 -0.1810 0.1333 0.2095 0.2762 -0.1143 0.1524 -0.2571 -0.2667 -0.1143 -0.1143 0.2381 -0.2476 0.1429 0.2476 -0.3143 0.1810 -0.2000 0.2476 -0.2000 0.1333 -0.1429 0.1333 -0.1905 0.2381 0.2095 -0.1619 -0.1905 0.2476 -0.1524 -0.2286 0.2190 0.1619 0.1333 0.1048 0.1810 -0.3048 0.1810 0.1905 0.2286 0.1524 -0.2190 -0.1619 0.1619 -0.3238 0.1333 -0.3143 -0.2476 -0.1429 0.2095 -0.1048 0.2381 0.2000 -0.2190 0.1143 -0.1714 -0.1333 -0.2190 0.1524 -0.3048 -0.1714 0.2476 -0.2952 0.2762 -0.1619 -0.3048 -0.1714 0.3048 -0.1905 -0.1905 0.0952 0.2190 0.1619 0.2095 -0.3619 0.1810 -0.1048 -0.1810 0.1619 -0.1238 -0.2476 -0.1810 -0.1810 -0.1714 0.2095 0.2476 0.2286 0.1524 -0.2476 -0.0857 0.3238 0.2762 -0.1810 -0.2190 -0.1810 -0.1714 0.1810 0.2381 0.2286 -0.2476 0.2095 -0.2476 -0.1238 0.2190 -0.2381 -0.2286 -0.1905 0.2095 -0.1333 -0.2667 0.2190 -0.1810 -0.1714 -0.2190 0.1810 0.2476 -0.1714 0.1333 -0.1714 0.1429 -0.0952 -0.4190 -0.1714 -0.1524 0.2286 -0.1619 0.1238 0.1714 -0.2190 -0.2571 0.2571 -0.1619 -0.1810 -0.1714 -0.2095 -0.1333 -0.1714 0.2762 0.2286 0.3238 0.2952 0.1429 -0.1619 0.3333 -0.1429 -0.3333 -0.1143 0.1810 -0.1619 -0.3143 -0.2095 -0.2190 -0.1810 0.1905 0.2762 0.2000 -0.1905 -0.1238 -0.2381 0.1619 0.2190 0.2190 0.1810 0.2286 -0.1048 -0.2095 0.1429 0.1333 -0.1333 -0.1143 -0.1714 0.1524 0.2000 0.1619 -0.1333 -0.1714 -0.1619 -0.1333 0.2190 -0.1524 -0.1238 -0.1143 0.1524 -0.2286 -0.2571 -0.1333 -0.1714 -0.1143 0.1429 -0.1619 -0.1714 0.1619 -0.0952 -0.0857 0.1238 0.1524 -0.2381 -0.2095 -0.1524 -0.2000 0.1048 0.1714 0.2190 0.1810 0.2762 -0.1810 -0.1238 0.1048 0.1238 0.2762 -0.2095 0.2000 0.1524 -0.2190 -0.3429 0.2000 0.1905 -0.1810 -0.2000 0.3429 0.1619 -0.1905 0.2190 -0.2000 0.1238 -0.1714 -0.1524 0.1714 -0.1810 -0.1238 -0.1905 -0.1524 -0.1619 -0.2095 0.2857 0.1238 0.3143 0.2571 -0.2095 0.2000 0.1810 0.2381 0.2000 -0.2000 -0.1333 0.2095 0.1905 -0.3143 0.1333 -0.1619 0.1905 -0.1619 -0.1714 0.1238 -0.1238 -0.2381 0.1429 -0.2095 0.2381 0.2571 -0.1714 -0.2000 -0.1238 -0.1429 -0.2762 -0.3048 -0.1238 -0.3143 -0.2857 -0.1810 0.2286 0.2571 -0.1905 -0.2095 0.1810 -0.2286 0.2762 -0.4095 0.1524 -0.2190 0.1333 -0.1619 -0.2952 -0.0952 0.1810 -0.2571 -0.2000 -0.2286 0.2381 0.1333 0.1619 -0.2571 0.2667 0.1524 -0.2476 -0.2857 -0.2762 -0.1810 -0.1714 0.1714 -0.1810 0.2190 0.1714 -0.2190 0.1524 -0.1238 0.1714 -0.1238 -0.1905 -0.2476 0.2000 -0.1714 0.1238 -0.0952 -0.1905 0.1429 -0.2095 -0.1619 -0.1333 0.2476 -0.2095 -0.1905 0.1048 0.1429 -0.1810 -0.2190 -0.1524 0.1048 -0.1619 0.1238 -0.1905 -0.2190 -0.1429 0.2762 0.1333 -0.1429 0.2286 0.1810 -0.1905 0.1238 0.1238 0.1810 0.2095 -0.1619 -0.1429 -0.1905 0.2857 -0.1048 0.2381 0.2286 -0.1429 -0.1810 0.1524 -0.1714 -0.1524 0.1905 0.2095 -0.1905 -0.1333 -0.1905 -0.1810 -0.1905 0.1810 -0.2095 0.1333 -0.1238 0.1714 -0.2000 -0.1048 -0.1333 -0.1429 0.1714 -0.1429 -0.1429 0.2952 -0.3048 -0.1524 -0.3810 0.1238 -0.2190 0.1429 -0.1714 -0.0857 0.2571 0.1238 -0.2000 0.2095 0.1143 -0.1524 -0.2000 -0.1429 0.1143 -0.2381 0.1905 0.1333 -0.2476 -0.1714 -0.2286 0.2000 0.1143 -0.1524 0.2762 0.0952 0.2095 0.2571 0.1238 -0.2000 -0.2952 0.1524 0.1143 -0.3619 -0.1048 0.2381 -0.2095 -0.1810 0.2571 -0.2286 0.2000 -0.3048 0.1333 -0.2476 -0.2952 -0.1619 0.2000 -0.1714 0.1524 -0.2190 0.1714 -0.1810 -0.2190 0.2095 0.1333 -0.1619 0.2857 -0.2190 -0.1619 0.2286 -0.2095 -0.1810 -0.1619 0.1524 0.1333 0.1619 -0.2095 -0.1714 0.2381 -0.1810 0.1524 0.2000 -0.1619 -0.1238 0.1714 0.1714 -0.2857 -0.1714 -0.2190 -0.2381 -0.1905 0.1143 0.3429 -0.1619 -0.1810 -0.3429 -0.0952 -0.0857 -0.1810 0.1905 0.1905 -0.1238 -0.3048 0.2286 0.2095 -0.1810 0.2571 -0.1810 0.2286 -0.1048 -0.2000 -0.2190 0.1905 0.1429 0.2000 -0.2000 -0.1905 0.1810 -0.1238 -0.1714 0.1238 -0.1143 0.2190 0.2095 0.1524 -0.2000 0.1143 0.3238 0.2190 -0.1810 -0.1429 0.1714 0.1714 -0.1810 -0.1619 -0.3048 0.2286 0.2381 0.2095 -0.2381 -0.2000 0.2095 -0.1524 0.2952 0.1333 0.2095 -0.3429 0.1905 -0.2190 -0.1429 -0.1238 -0.2095 -0.1429 0.1333 0.2381 0.2286 -0.2286 -0.1619 -0.2095 -0.2286 0.1714 0.2095 -0.2000 0.2286 0.1714 -0.1524 -0.1048 0.1905 -0.2667 0.2571 -0.2286 0.3238 -0.2476 -0.1714 0.1810 -0.2571 -0.1333 0.1905 0.2952 -0.2000 0.1143 -0.1524 0.1714 -0.0952 0.2571 0.1714 0.3143 0.2286 0.1905 -0.1714 0.1524 -0.1524 -0.2095 -0.2476 0.2190 -0.1143 -0.1048 0.2190 -0.1524 -0.2095 0.2571 -0.1810 0.1048 -0.3143 0.1810 -0.1810 0.1810 -0.1905 0.2857 -0.1048 -0.2667 0.2286 -0.2286 -0.2381 0.3619 -0.1810 -0.1524 0.1619 -0.1524 -0.2095 -0.1429 0.2095 -0.2571 0.2190 0.2095 0.2381 0.1810 -0.1619 -0.2762 0.1333 -0.1429 -0.1429 0.1810 0.1619 0.2762 0.0952 0.1905 -0.1143 -0.2667 -0.1048 0.3143 0.1143 0.1333 -0.2286 0.1238 -0.2857 -0.1524 0.3810 -0.1524 0.1619 0.2286 0.3429 -0.1619 0.2095 0.1238 0.1810 0.1333 -0.1429 -0.1524 -0.2286 -0.2095 -0.1905 -0.2095 0.0952 0.2095 -0.2190 -0.1905 0.2000 0.1619 0.1905 -0.2190 0.2286 -0.0952 -0.1714 0.2667 -0.1429 -0.1524 -0.1714 0.2190 0.1143 0.2476 0.2571 0.2571 -0.1619 -0.2190 -0.2000 0.2286 -0.2095 -0.1524 -0.1905 -0.0952 0.1524 0.1810 0.1619 -0.3143 0.2190 0.2190 -0.3429 -0.2000 0.1524 0.1810 -0.1905 0.2857 0.1048 -0.1905 0.2190 0.1238 0.3143 0.1619 -0.1429 0.1524 0.2762 -0.2190 0.1048 0.2381 -0.1238 -0.3048 0.2857 0.1714 0.1905 0.1619 0.2381 -0.1143 0.2000 -0.1429 0.2095 -0.2286 -0.2000 -0.2286 0.1429 0.1714 0.1238 0.1810 0.1619 0.3048 -0.2762 -0.2571 0.2190 -0.2190 0.1619 -0.2571 -0.2571 -0.1714 -0.2190 -0.2190 0.1333 0.1524 0.1714 -0.1810 -0.1714 -0.1333 0.2381 0.1714 0.2667 0.4381 -0.1905 -0.1048 -0.1619 -0.2857 0.1714 0.1810 0.1619 -0.2000 -0.3524 0.2667 -0.2190 0.1905 0.1429 0.2000 -0.1238 0.1619 0.1905 0.3238 0.1143 -0.3048 -0.2667 -0.2190 -0.2952 -0.1905 -0.1905 -0.2286 -0.2286 -0.2476 0.1619 0.2000 -0.1333 0.1238 -0.1429 -0.2476 0.1048 -0.1714 -0.1048 0.1619 -0.1524 -0.2190 0.2476 0.2857 0.2190 -0.2000 -0.1524 0.2667 -0.2952 -0.1810 -0.1619 -0.1905 0.1333" HIT_INDICES="1 3 4 13 14 19 25 27 28 58 74 76 79 83 95 101 103 104 108 116 119" ES_PROFILE="0.0381 0.0762 0.1238 0.0952 0.1429 0.1524 0.1524 0.1905 0.2381 0.0095 -0.0857 -0.0476 -0.0190 -0.0000 -0.0571 -0.0571 -0.0190 0.0286 0.0476 0.0286 0.0571" RANK_AT_ES="28.0000" RANK_SCORE_AT_ES="8.0700"/>
  <DTG RANKED_LIST="SexDevelopmentGenesPRL_remapped.rnk" TEMPLATE="na_as_pre_ranked" GENESET="gene_sets.gmt#HP_ABNORMALITY_OF_REFRACTION" ES="0.2459" NES="1.2055" NP="0.2362" FDR="1.0000" FWER="1.0000" CHIP="ftp.broadinstitute.org://pub/gsea/annotations_versioned/Human_Gene_Symbol_with_Remapping_MSigDB.v7.5.1.chip" RND_ES="-0.2336 -0.3153 -0.1195 -0.1972 -0.3222 -0.1515 -0.2779 0.3069 0.2602 -0.1736 -0.2169 -0.3035 -0.1845 0.1205 -0.2253 -0.1771 -0.1771 -0.1466 -0.1387 -0.1923 0.1545 -0.1200 0.2277 -0.1997 0.3724 -0.2882 0.2184 0.1643 -0.4014 -0.2228 0.1889 -0.2066 0.2297 0.2336 0.3596 -0.1328 -0.1884 -0.2204 0.2499 0.1377 -0.1230 -0.2204 -0.1938 0.2031 0.1279 -0.2307 -0.2027 0.1717 0.1254 0.1702 -0.2012 -0.1923 -0.1717 -0.1899 0.1200 -0.2917 -0.2814 -0.1623 0.1854 0.2696 0.2533 -0.3060 0.2041 -0.1840 0.1249 0.2336 -0.1446 -0.2356 -0.1997 0.1727 0.1353 -0.3060 0.1992 -0.2159 -0.2868 0.2145 -0.1407 -0.3173 0.1569 -0.2341 -0.1387 0.2012 -0.1840 0.1358 -0.4870 -0.2189 0.2681 -0.1013 -0.1687 0.1761 0.1249 -0.1171 0.2494 -0.1446 0.2474 0.1889 -0.2228 0.2159 -0.1525 0.2263 0.1490 -0.1412 -0.2332 0.3055 -0.1559 -0.3502 -0.2150 0.2223 0.2715 -0.1161 -0.1918 0.2135 -0.1997 0.2204 0.2312 -0.1623 -0.3606 0.2464 0.2755 -0.1574 0.2543 -0.2341 0.3242 -0.1328 0.2405 0.2897 0.1495 0.2194 0.1849 -0.1938 0.1756 0.1549 0.2543 -0.1358 -0.0910 -0.1584 -0.2218 -0.2917 -0.2612 0.2577 -0.1540 0.2671 -0.2774 0.2405 -0.1023 0.1712 0.1667 -0.2636 -0.2696 0.2051 0.1982 -0.1485 -0.1968 0.2031 -0.2100 0.1854 0.0939 0.2450 0.1308 -0.1097 -0.1033 0.1195 -0.3502 0.1535 0.3020 0.3315 0.1869 0.1913 0.1441 -0.1879 -0.1879 -0.1328 -0.2528 -0.2415 -0.1727 -0.1215 0.2366 -0.2696 0.2346 0.1466 0.1845 0.1205 -0.2897 -0.4181 0.1756 -0.2248 0.3492 -0.1230 0.1820 0.2002 0.1633 -0.2400 -0.0964 -0.2523 0.3163 -0.1786 -0.2499 0.1623 -0.1451 0.3419 0.2779 0.1874 -0.3104 -0.2366 0.1997 0.2873 -0.2371 -0.1746 -0.2027 -0.2332 -0.1348 0.1874 0.1968 0.1289 0.1535 0.3187 0.2179 0.2007 -0.1318 -0.2248 -0.1727 0.1338 -0.2145 -0.2095 0.1318 0.1510 0.2976 -0.1845 0.1663 0.2036 0.3369 -0.1407 -0.1279 0.1131 -0.2041 0.2400 0.1549 -0.1136 -0.1456 -0.2636 -0.2799 -0.2592 0.1628 0.1284 -0.2213 -0.2774 0.1889 -0.1525 0.1997 -0.2656 0.2740 -0.2814 0.1540 0.3281 -0.2169 0.2425 0.3773 0.2799 -0.2287 0.1628 0.1805 -0.3630 -0.2135 0.1343 -0.2558 0.1830 0.1161 -0.1638 -0.1712 -0.3901 0.1776 -0.2346 -0.1082 0.2228 0.2592 0.2164 0.0969 -0.2499 0.1618 -0.2086 0.1805 0.1299 0.1510 0.1225 0.2435 -0.1372 -0.4166 0.2159 0.1943 -0.1663 -0.1667 -0.2400 0.1210 -0.2750 0.2243 -0.1530 -0.2966 0.2627 -0.1682 0.1608 -0.2681 0.2774 -0.2017 0.1845 -0.3246 0.0826 0.1249 0.1476 0.2336 0.1830 0.3527 0.1677 0.2671 -0.2204 0.2238 -0.2135 0.1795 0.2066 0.1805 -0.1402 0.1210 0.1062 -0.1574 0.1805 -0.1422 0.2459 -0.2617 -0.1658 0.1097 -0.2440 0.1909 -0.2755 0.1874 -0.2027 -0.2189 0.2440 0.4589 0.2543 0.1584 -0.2071 -0.2366 -0.2130 0.1412 0.1717 0.1810 0.1830 0.1682 -0.1407 -0.2287 -0.1948 0.1909 -0.4378 -0.1781 0.2002 0.2661 0.2091 0.2986 0.2204 -0.3079 -0.2391 0.1751 -0.1338 0.1441 -0.1692 0.3527 0.2518 -0.1667 -0.2100 -0.1121 -0.3571 0.1687 0.1899 -0.2297 0.1717 -0.1284 0.2253 -0.2336 0.3232 0.2189 -0.1736 -0.1549 -0.1303 -0.1545 0.1540 -0.0954 0.2263 0.1830 -0.1795 0.2715 0.2036 -0.3045 -0.1702 -0.2277 0.1913 0.2730 -0.1377 -0.1441 0.2745 0.1372 -0.1874 0.2213 -0.1810 0.2228 0.2135 0.1318 -0.2494 0.2253 -0.2833 -0.1343 0.1608 0.1490 0.2814 0.2213 -0.2764 -0.2656 -0.1884 0.2376 -0.2204 -0.2774 -0.1412 0.1717 0.1795 0.1377 0.2184 0.2154 0.1338 -0.3035 0.1864 -0.1279 0.1284 -0.1933 0.2066 0.1653 0.2204 0.1722 -0.1904 0.2159 0.1815 -0.2868 -0.3055 0.1220 -0.2277 -0.2435 0.1431 -0.1633 0.2071 0.2091 0.1751 -0.1751 -0.2804 -0.3035 -0.1599 0.1643 0.1422 0.1402 -0.1397 -0.1643 0.1736 0.1210 0.1618 -0.1574 -0.2145 0.2425 0.1549 -0.1476 -0.1594 -0.1849 -0.1176 -0.2179 -0.1185 0.2076 0.1500 -0.1736 -0.2204 0.1692 0.1820 -0.2110 0.0939 -0.2833 0.2125 -0.1476 0.1392 0.2169 -0.1840 -0.1633 -0.1392 0.2651 -0.2381 0.1849 -0.2189 -0.1746 0.3256 0.2228 -0.1771 0.2277 0.1284 -0.1864 -0.2715 -0.3596 -0.2204 0.2277 0.1530 0.1412 -0.3807 0.3468 0.2528 0.2612 -0.1717 0.2169 -0.0989 -0.2681 -0.2007 -0.1633 0.1594 -0.2430 0.3182 0.3699 0.2459 0.1731 -0.3055 0.1018 0.1500 -0.2056 -0.1682 -0.2036 -0.1608 -0.1781 -0.1151 0.2882 -0.4176 -0.1982 -0.4088 0.2789 -0.1323 0.1638 -0.2204 -0.3724 0.2636 0.2100 0.1933 0.2696 -0.1210 0.3222 0.2651 0.1343 -0.2282 -0.2636 0.2892 0.2061 -0.1569 -0.1549 -0.2061 0.2464 -0.2213 -0.2066 -0.2509 0.2071 -0.3748 0.2543 0.2371 -0.1471 0.4132 -0.1540 0.1500 0.1756 -0.1658 0.1599 0.1628 0.2755 -0.2041 -0.1751 -0.1564 0.1899 0.2705 -0.1972 0.1731 -0.1830 -0.1412 -0.3079 -0.1382 0.2007 -0.1284 -0.1117 -0.2095 -0.2878 -0.2194 -0.1466 0.1431 -0.1387 0.1003 0.1594 0.3094 -0.1889 -0.2941 -0.2184 0.2135 -0.2287 -0.1348 0.1485 0.1943 -0.2154 0.1923 -0.2204 -0.1663 0.1849 -0.1653 0.1731 -0.1904 0.1210 0.2425 0.0949 -0.2484 0.1525 0.1574 -0.1731 -0.1918 -0.1387 -0.1545 0.2100 -0.1717 -0.3792 0.2627 -0.1441 -0.1781 0.2774 -0.1387 0.2494 -0.2932 -0.3733 -0.1682 -0.2873 0.1771 -0.2814 -0.2474 0.2031 -0.2002 0.2705 0.1141 -0.3453 0.1062 -0.4107 -0.1790 0.3350 -0.1353 0.1284 0.3374 -0.2907 -0.1761 0.1972 0.1776 -0.0949 -0.1864 -0.1107 0.1933 -0.1220 0.1845 -0.1638 0.1092 -0.1864 0.2287 -0.2882 0.1948 0.1667 0.1446 0.2661 0.1840 0.1982 -0.3045 0.2194 0.2882 -0.1820 0.2553 0.2248 0.2091 -0.3935 -0.1387 -0.1943 -0.2533 -0.2366 0.1441 -0.2681 0.3104 -0.2322 0.2297 -0.2061 -0.2381 0.2130 -0.2263 0.1968 0.1623 0.2927 0.2243 0.1963 0.1328 -0.2518 -0.2602 0.1810 -0.2287 0.2238 0.1254 -0.2150 -0.2740 -0.1751 0.1318 -0.2135 0.2213 0.2440 -0.2941 0.2740 -0.2041 -0.1510 0.1751 0.1751 0.1525 -0.2341 0.2076 0.3620 0.2937 0.1082 -0.2169 -0.1412 -0.3256 -0.1982 -0.1358 -0.2130 0.1584 -0.3045 0.1505 0.3699 0.1849 -0.1879 -0.2204 0.2873 0.3468 0.1904 0.2577 -0.1658 0.2996 -0.2031 -0.2494 -0.1810 0.1830 -0.1717 0.1328 0.1313 -0.4147 0.1727 -0.3138 -0.1058 0.3305 0.1968 -0.3433 0.1712 -0.2086 0.2612 -0.2194 0.1456 0.1958 -0.1712 0.1525 -0.1874 -0.1303 0.1712 0.1353 0.2745 0.2986 0.2774 0.2007 -0.2745 -0.0802 0.2484 0.1525 0.1589 0.2504 0.1441 -0.2430 0.2317 -0.2036 -0.2484 -0.2091 -0.1072 -0.1667 -0.1972 0.2799 -0.3665 -0.1845 -0.2100 -0.2622 -0.1481 0.2907 0.1790 -0.1038 0.1013 0.1677 0.3384 -0.2159 -0.1697 0.1702 -0.2051 0.1712 -0.1294 0.3478 -0.1200 0.1623 -0.2356 -0.2966 -0.1289 0.1451 0.1909 0.0974 0.1456 0.1422 -0.2076 -0.1225 0.2017 0.1195 0.2076 -0.1535 -0.1500 0.2282 -0.2150 0.2263 0.1874 0.1692 0.1692 -0.1446 0.3468 0.2017 0.1913 0.0782 -0.1294 0.1215 0.1692 0.2312 0.3138 0.2356 -0.1943 0.1279 -0.1992 0.1658 -0.2504 0.3094 -0.2189 0.1402 -0.1476 0.3138 -0.1082 -0.2809 0.2248 0.2145 -0.2179 -0.2440 -0.1594 -0.2376 -0.2238 0.3000 -0.1515 -0.2961 0.3256 0.1869 0.1490 -0.2150 0.2577 0.1436 -0.2499 -0.1604 0.1618 -0.1156 0.2799 -0.2356 0.1185 0.2184 -0.2095 -0.2661 0.1884 -0.1771 -0.2907 -0.2273 0.1431 -0.1313 0.2071 -0.2263 0.1117 -0.1584 0.2509 -0.1864 0.2779 0.2715 0.1171 -0.1417 -0.1712 -0.1525 -0.2248 0.1043 -0.1761 -0.1751 -0.2440 0.3620 -0.2691 0.2686 0.1235 -0.1259 0.1697 0.1594 0.1269 -0.1746 0.3679 0.1864 0.2592 -0.1736 0.1510 0.2056 0.0969 0.1495 0.1540 0.1466 0.4029 0.1904 -0.1028 0.1530 -0.2892 -0.3512 -0.3512 0.1702 0.1854 0.2125 -0.1972 0.1495 -0.1466 -0.2076 0.1643 -0.1884 -0.1599 0.2307 0.2135 0.1417 0.1540 0.2076 -0.1013 -0.2312 -0.1933 -0.2789 -0.2474 0.2696 0.1751 -0.1363 0.3384 0.1471 0.1328 -0.2017 0.2041 -0.2400 0.1815 0.1574 -0.1417 0.1495 -0.2125 -0.2287 -0.2636 0.1628 0.1909 -0.1092 0.2425 -0.2671 0.1972 -0.1431 -0.2130 0.2277 0.2592 -0.1476 0.2095 -0.1781 0.2135 0.2917 -0.3301 -0.1805 -0.1377 0.1938 0.1200 -0.1515 0.1727 -0.2076 -0.1854 0.1387 0.1982 -0.1795 0.2297 -0.2051 0.1909 0.2066 0.2164 -0.2553 -0.2091 0.1451 -0.1933 -0.1608 -0.2484 0.1210 0.1451 0.2391" HIT_INDICES="0 3 5 9 17 19 20 27 37 39 47 54 61 68 75 92 107 118 122" ES_PROFILE="0.0526 0.0866 0.1299 0.1545 0.1417 0.1849 0.2376 0.2341 0.2027 0.2459 0.2332 0.2297 0.2263 0.2228 0.2194 0.1225 0.0443 0.0034 0.0280" RANK_AT_ES="39.0000" RANK_SCORE_AT_ES="4.9700"/>
  <DTG RANKED_LIST="SexDevelopmentGenesPRL_remapped.rnk" TEMPLATE="na_as_pre_ranked" GENESET="gene_sets.gmt#HP_GERM_CELL_NEOPLASIA" ES="0.3241" NES="1.2063" NP="0.2295" FDR="1.0000" FWER="1.0000" CHIP="ftp.broadinstitute.org://pub/gsea/annotations_versioned/Human_Gene_Symbol_with_Remapping_MSigDB.v7.5.1.chip" RND_ES="0.3103 -0.2207 0.2259 0.3362 -0.4517 0.1172 0.2621 -0.3034 -0.3034 -0.4241 0.3276 -0.2224 0.2793 0.2517 -0.1879 -0.1793 0.1586 -0.2414 0.2828 0.2103 -0.1552 -0.5276 -0.3534 0.3034 -0.1690 0.3345 0.3138 -0.2466 -0.3293 0.2379 -0.3155 0.2293 0.3603 -0.2155 0.5138 -0.2379 -0.1586 -0.1190 0.2362 0.3000 0.2259 -0.2966 0.1621 0.2155 -0.3776 0.2448 -0.1483 0.1776 -0.4897 0.2500 0.1741 -0.2207 0.2724 -0.2362 -0.3414 0.3224 0.2776 -0.2000 -0.2448 -0.3190 0.1897 -0.2793 -0.2397 0.1776 -0.2466 -0.3138 0.2845 0.2086 -0.2500 -0.2810 0.3276 -0.1534 -0.2569 -0.4052 -0.1810 -0.2828 -0.2466 0.2362 -0.1190 0.1707 -0.1552 -0.2224 -0.3259 -0.2603 0.2448 -0.2138 -0.2845 -0.4897 -0.3017 -0.3638 0.3362 0.1724 0.2483 0.1897 0.2052 -0.1810 0.3448 -0.3741 0.2034 0.2207 0.3190 -0.3483 0.2621 0.2879 0.3121 0.2500 0.4000 0.3276 0.2328 0.3138 0.1793 -0.2707 -0.3500 -0.1845 0.2259 0.2224 0.1966 0.2931 -0.1569 -0.2793 -0.2345 0.2345 -0.3138 0.1879 0.3362 0.2379 -0.2655 0.2138 -0.1431 -0.2569 0.2017 0.1741 -0.2431 -0.3276 -0.3052 0.2000 0.2276 -0.1793 0.1862 0.3724 -0.2897 -0.2897 0.3741 0.2052 0.2586 0.2448 0.2310 0.3052 0.2879 0.4207 -0.2241 -0.2207 0.3672 -0.5155 -0.3414 0.4379 -0.3776 -0.1845 -0.2707 -0.4241 0.1879 -0.5379 -0.2586 -0.2845 0.2655 0.1741 0.1931 -0.2224 0.3310 0.1897 -0.1897 -0.2586 0.1362 -0.3552 -0.2172 -0.1931 -0.1500 -0.2810 -0.2483 0.3103 -0.3690 0.2000 -0.4310 0.1810 -0.1621 -0.4603 0.2190 0.4103 -0.2517 0.1914 -0.2241 0.2621 -0.2741 -0.2655 -0.2190 -0.3672 0.2603 -0.2603 0.2862 0.2534 -0.2914 -0.2190 -0.1897 0.4155 -0.1690 -0.2362 0.3638 0.2138 0.2328 0.3966 0.2017 -0.2086 0.2241 0.1621 -0.3414 -0.2741 0.2207 -0.2052 -0.2810 -0.2431 -0.1897 -0.1569 -0.3655 -0.2328 -0.2655 0.2328 0.2276 0.2879 0.1672 0.2845 -0.1466 -0.1138 0.1879 -0.1897 -0.2310 0.3759 0.3690 0.3810 0.2241 -0.1328 0.3052 -0.2741 -0.2310 -0.1655 -0.2483 0.3448 0.2448 -0.1414 -0.2845 -0.3190 -0.3966 -0.4052 0.2586 0.2569 -0.2621 0.2328 -0.3138 0.2103 -0.2793 0.2328 0.2776 0.3362 -0.2362 0.2759 0.2293 -0.2310 0.2810 0.2362 -0.2155 0.2328 0.1897 -0.2224 0.3310 0.2586 0.2362 0.2414 -0.2207 -0.1966 -0.2052 -0.2448 0.2500 0.2034 0.3362 -0.3000 -0.2362 0.4534 -0.1397 -0.1966 -0.1828 0.1759 -0.1638 -0.1879 0.2397 0.3655 0.1707 -0.2552 0.2690 -0.2707 -0.2207 0.1724 -0.2103 -0.2000 0.4121 0.5034 0.1362 -0.2845 0.1724 0.3879 -0.4103 0.2845 0.2500 0.1534 0.2931 -0.1897 -0.3224 -0.2603 -0.3362 -0.5379 -0.1948 0.3569 0.4586 0.3414 -0.2552 0.1897 0.2017 -0.2793 0.2224 0.3466 0.3793 0.2448 0.2362 -0.3207 0.3069 -0.4138 -0.1224 0.1707 -0.2983 -0.2621 0.1776 0.2534 0.1655 -0.2362 0.2845 -0.1793 0.1483 0.1793 0.2759 0.4569 0.2224 -0.2879 -0.2328 -0.3069 -0.1707 -0.2983 -0.2241 0.3397 -0.2828 -0.2155 -0.2397 -0.3103 -0.3241 -0.1845 0.2552 -0.2328 0.2914 0.2655 0.2310 -0.4052 -0.2466 -0.2603 -0.1328 -0.2448 0.3741 -0.5810 -0.2655 0.2224 0.3845 0.2621 -0.2879 0.1638 -0.2672 -0.1810 -0.3759 -0.3017 -0.2362 0.2328 -0.1828 -0.2448 -0.1776 0.2534 0.2828 -0.2069 -0.2793 -0.2431 0.2034 -0.3345 -0.1707 -0.2362 -0.3690 -0.3741 -0.2931 0.3121 0.4259 0.2500 0.1793 0.3017 -0.1672 0.1776 0.1845 -0.2810 -0.2414 0.2845 0.1966 0.2621 -0.1448 0.3948 -0.2448 0.1828 0.1931 0.2190 -0.2724 0.1293 -0.3310 -0.3793 -0.4190 -0.1966 0.2034 -0.1655 0.3483 -0.2000 0.3103 0.2879 0.1741 0.2362 0.1862 0.3672 0.2052 0.2345 -0.2500 0.3259 -0.2724 -0.1966 0.2000 0.1672 -0.2224 -0.1828 0.2759 -0.2052 0.4190 -0.3672 0.4121 0.2862 -0.2966 0.2621 0.2828 -0.2276 -0.2345 -0.5121 0.2552 0.2931 0.2017 -0.2914 -0.4828 -0.3948 0.3121 0.2828 -0.4069 -0.3172 -0.1552 0.4207 -0.4172 0.3293 -0.2655 -0.2328 -0.3000 0.2207 -0.2172 0.1586 0.3914 0.3431 -0.2500 -0.3672 0.3534 -0.1207 0.2621 -0.1931 -0.3466 -0.3845 0.1793 0.2207 0.1586 0.2052 0.3017 0.1603 -0.3586 0.3034 -0.2741 0.2845 -0.4121 0.1207 0.3569 -0.1879 0.1310 0.3569 -0.2138 -0.2517 0.4914 -0.2948 -0.4345 0.4569 -0.3500 -0.3138 -0.3310 0.2328 0.3672 0.2534 -0.2828 -0.2603 -0.2362 0.2069 -0.1810 0.2052 0.1655 -0.2103 0.2138 -0.1638 -0.2310 -0.3241 -0.2586 0.3517 -0.2190 -0.2310 0.3224 -0.2966 -0.3224 -0.2897 0.1931 0.2879 0.1759 0.3190 0.3034 -0.3362 -0.1500 0.2879 0.1845 0.2793 0.2483 0.2741 -0.2759 0.3603 -0.1983 -0.1483 -0.2241 -0.2983 -0.2241 0.3776 0.2776 0.2069 0.2103 -0.2759 -0.4086 0.1862 -0.2241 0.2052 0.1862 0.1845 0.2759 -0.1655 -0.2828 -0.2621 0.2207 -0.2190 -0.1948 -0.1586 0.2931 0.2966 0.2690 0.2414 -0.1845 -0.2621 0.1397 -0.1707 0.2724 -0.1552 -0.3052 -0.1966 0.2897 0.4621 -0.3121 -0.2017 0.2103 -0.2328 0.2638 -0.1672 0.5931 -0.4190 0.2190 -0.3431 0.2259 0.2983 -0.1845 -0.1759 0.3552 -0.2017 0.1586 0.2793 0.3879 -0.1552 0.4207 -0.2017 0.3741 0.1793 -0.3224 -0.2241 -0.3138 -0.2224 -0.2397 -0.2483 0.3000 -0.2638 -0.2017 -0.2586 -0.1862 -0.1828 0.2966 -0.2052 -0.2483 0.3621 -0.2017 0.2845 -0.2931 0.2983 -0.2810 -0.3276 0.2310 -0.3345 0.3466 -0.2655 0.3259 0.2759 -0.3690 -0.1862 -0.1897 -0.3448 0.1914 0.1466 -0.2793 0.2017 0.3362 0.4552 -0.3603 -0.2310 0.4552 -0.4121 -0.2672 0.4017 -0.1724 -0.1897 -0.3276 0.2483 0.2862 -0.2845 0.2845 -0.2172 0.4328 0.3638 -0.2966 -0.1828 0.1414 -0.4741 -0.3259 -0.2017 0.3000 -0.4776 -0.1552 -0.2845 -0.2069 0.3776 0.2552 -0.1931 0.1948 0.2431 0.2241 -0.2000 -0.3224 0.2810 0.2914 0.2345 -0.1517 0.2741 -0.2224 0.4759 -0.1759 -0.3466 0.2966 -0.4414 0.3190 0.3103 0.3138 0.3259 -0.2310 0.1879 0.2448 0.3103 -0.3345 -0.2690 0.3500 0.2466 -0.3948 -0.1931 0.3034 -0.1741 -0.2638 0.1672 -0.3086 -0.2931 0.3155 -0.1552 -0.3069 -0.3172 -0.2707 0.2414 -0.2517 0.2017 -0.1603 0.3103 0.2793 -0.2414 -0.3448 -0.2793 -0.3810 -0.2224 -0.1966 0.1879 0.2897 0.2224 -0.2879 0.5397 -0.4431 0.3603 -0.3690 0.1741 -0.2534 -0.3776 0.2793 0.3466 0.1845 -0.1983 0.1810 -0.4845 0.2431 0.1552 -0.3500 -0.2707 -0.2862 0.2052 -0.2362 0.1776 -0.2276 0.1897 0.1603 -0.3000 -0.1448 -0.2310 0.1603 0.3483 0.2276 0.2759 -0.4086 -0.3724 -0.2603 0.2466 0.2483 0.2448 0.1586 0.2569 0.1552 -0.4466 -0.3293 -0.3569 -0.2655 -0.2966 -0.1897 -0.3103 -0.3793 0.1966 0.2276 0.2207 -0.1983 -0.2672 0.2793 -0.3138 0.3603 -0.2810 -0.1845 0.1897 -0.1586 -0.2414 0.1793 0.3034 0.1862 0.4155 0.2759 -0.4828 -0.1914 -0.4345 -0.3845 0.3655 -0.2259 -0.2655 0.2069 0.2983 0.1655 -0.3793 0.3328 0.1397 -0.4517 0.2966 -0.2069 -0.3276 0.2672 -0.1828 0.3086 0.2069 0.2086 -0.3569 0.2466 -0.2103 0.1948 0.3621 -0.2931 0.2672 0.1897 0.4724 -0.1793 0.2690 -0.2190 0.1983 0.4914 0.2466 -0.2672 0.2224 0.4379 0.1638 0.4224 0.2759 -0.1897 0.2931 -0.2914 -0.3086 -0.2069 -0.3052 -0.4500 -0.3466 -0.2483 -0.2276 -0.2293 -0.3190 -0.4690 -0.1897 0.3138 -0.1931 -0.1621 -0.4138 -0.2017 0.1517 -0.1414 0.4328 0.1759 -0.1897 -0.3793 -0.3276 -0.2931 0.3138 -0.2138 -0.3310 0.2431 -0.3310 0.1897 0.2897 -0.2241 0.2862 0.3517 0.3638 0.2345 0.3259 -0.2603 0.1534 0.2069 -0.3431 -0.1328 -0.1879 0.2310 0.3879 -0.3948 0.2586 0.2362 0.2672 -0.2276 -0.1672 0.4034 0.3621 -0.3914 0.2586 0.1293 0.2448 -0.1466 0.2241 -0.4810 0.3017 -0.1983 0.2638 0.2793 0.3259 -0.2759 -0.2966 -0.1810 0.2155 -0.2155 -0.4948 0.2534 0.2931 0.2759 -0.2724 -0.2879 0.3069 0.2966 -0.3345 0.3793 -0.4397 -0.2138 0.1862 -0.3224 0.2466 0.2500 0.1707 0.2276 0.2500 -0.2017 -0.2672 -0.3810 0.2172 -0.1655 -0.1655 0.4431 0.2603 -0.2276 0.2586 0.3879 -0.2069 -0.2483 -0.2500 0.2500 -0.1983 0.2534 -0.1724 -0.4345 0.2224 -0.3000 -0.1759 0.2379 0.3310 0.2241 -0.2224 -0.3500 -0.2879 0.3862 -0.2741 0.2155 0.3776 -0.1793 0.4052 -0.3621 0.4086 -0.2069 -0.3431 -0.3190 0.1586 -0.2983 -0.3621 0.1759 0.3448 -0.2414 0.2534 0.1897 -0.1810 0.5534 0.1621 -0.1931 -0.1414 0.2103 0.2276 -0.2052 -0.2500 -0.2569 0.2966 0.2103 -0.4517 -0.3190 0.2948" HIT_INDICES="1 8 10 14 31 37 60 63 89 113" ES_PROFILE="0.0914 0.1397 0.2310 0.3052 0.2672 0.3241 0.2345 0.3172 0.2017 0.1034" RANK_AT_ES="37.0000" RANK_SCORE_AT_ES="5.8300"/>
  <DTG RANKED_LIST="SexDevelopmentGenesPRL_remapped.rnk" TEMPLATE="na_as_pre_ranked" GENESET="gene_sets.gmt#HP_ABNORMAL_CIRCULATING_GONADOTROPIN_CONCENTRATION" ES="0.2500" NES="1.2064" NP="0.2188" FDR="1.0000" FWER="1.0000" CHIP="ftp.broadinstitute.org://pub/gsea/annotations_versioned/Human_Gene_Symbol_with_Remapping_MSigDB.v7.5.1.chip" RND_ES="-0.1296 -0.1389 -0.1759 0.1296 -0.1944 0.2685 -0.1852 -0.1667 0.2778 0.2222 -0.1667 -0.1944 -0.1481 0.1944 0.2593 -0.2315 -0.1944 -0.2500 -0.2870 0.1667 0.2500 -0.2963 0.1574 0.2963 0.3241 -0.1296 -0.2222 0.1574 -0.2315 0.1759 -0.1481 0.2407 -0.2870 -0.1574 0.2315 -0.2500 -0.3148 0.2222 0.1481 -0.3519 0.2130 0.1204 0.1852 0.1111 0.2315 -0.1667 0.2407 0.1481 0.1389 -0.2778 -0.3519 0.1667 -0.1204 0.2222 -0.2963 -0.2037 0.1481 -0.1944 0.1852 -0.1574 0.1759 -0.3426 -0.2963 0.1944 -0.1481 -0.2685 0.1204 -0.1481 0.1296 -0.1667 0.1667 -0.3148 -0.2130 -0.2500 -0.2593 -0.1944 -0.1296 0.2593 0.1667 -0.2407 0.2037 0.2315 -0.2315 0.2778 -0.1944 -0.2685 0.2407 -0.2407 -0.1389 -0.2407 0.1944 -0.0833 -0.1759 -0.1574 -0.1204 -0.2222 0.2222 -0.2037 0.1574 -0.1852 0.3704 0.1944 0.1852 -0.2222 -0.1944 0.1204 0.1667 -0.2037 0.2870 -0.2685 0.2037 0.1759 -0.1481 -0.1574 0.3611 -0.2037 0.2130 0.2685 0.1389 -0.3519 -0.2222 0.1944 0.3333 0.2870 0.1759 0.1759 -0.1481 -0.2037 0.2407 -0.1944 -0.1944 0.1667 -0.1574 0.1759 -0.1389 -0.2870 0.1296 -0.2222 -0.3704 -0.1204 -0.2593 -0.2037 0.1852 0.3056 -0.2037 0.2500 -0.1759 -0.2130 0.1204 -0.2407 -0.2407 -0.1389 -0.3519 0.1296 0.2222 -0.1574 0.1759 -0.1944 0.1019 -0.2037 -0.1296 0.2222 0.2778 0.1389 -0.1667 0.2500 -0.1111 -0.2037 0.1481 -0.1296 0.1667 0.1667 0.2685 0.1944 0.2870 0.1852 0.3056 -0.3056 -0.1574 -0.1944 -0.1481 0.1667 -0.2037 -0.1574 0.2685 -0.1944 0.2222 0.2685 -0.2500 -0.3796 -0.1944 -0.2593 0.3611 -0.2963 -0.1667 -0.1389 0.1204 0.1389 0.3611 0.1759 0.1759 -0.1296 -0.2870 0.1204 0.2870 -0.1852 0.2222 0.1481 -0.1481 0.2778 -0.3704 -0.2315 0.1019 0.1296 0.1204 0.2130 0.2037 0.2315 0.3148 -0.1667 -0.2222 0.1481 0.1111 0.2037 0.1667 0.1759 -0.2130 0.3519 0.2222 -0.2593 0.2963 0.3241 0.1481 -0.2593 0.2315 0.3241 0.1204 0.2222 -0.2593 -0.1296 0.3704 -0.2222 -0.1111 -0.1944 0.1667 -0.1759 -0.1759 0.1574 0.2315 -0.2593 -0.1481 0.1574 -0.2037 -0.1944 0.1481 0.2130 0.1944 0.2685 0.2685 0.2037 0.2593 0.2037 0.1759 0.2222 -0.2037 0.2407 0.1759 -0.3611 -0.2130 -0.1389 0.1667 -0.1296 0.3148 -0.1759 -0.2037 0.2037 -0.2593 -0.3981 0.1481 0.2130 0.1852 -0.2222 -0.3148 -0.2870 0.2685 -0.1574 -0.1852 -0.2870 -0.1574 0.2963 -0.1944 -0.2222 0.1574 -0.3056 0.1852 -0.1204 -0.1759 0.1296 -0.1852 -0.1481 0.2685 0.1944 0.2130 0.1481 0.1944 0.1204 -0.2870 -0.1852 0.2407 -0.1574 -0.1759 -0.2593 0.3148 0.3704 0.3148 0.2130 -0.1667 0.2222 -0.1204 -0.1296 -0.1667 -0.3241 0.1667 0.1667 0.1574 0.3056 0.1667 -0.1944 -0.1852 -0.1759 -0.2778 0.3889 0.1759 0.1667 0.1296 -0.3889 0.2222 0.2130 0.1111 -0.1111 0.2222 -0.1944 -0.1389 0.2130 -0.2963 -0.2963 0.2130 -0.2315 -0.2037 -0.2130 0.1944 0.2870 -0.2222 -0.2778 0.1389 0.2870 0.2037 -0.3519 -0.3148 0.1667 -0.2037 -0.1019 -0.2130 0.1852 0.3148 0.3333 0.1481 0.2778 0.2130 0.1111 -0.1944 -0.1759 -0.1574 -0.1296 -0.1667 0.3056 -0.1574 0.1759 -0.1852 0.2130 0.1574 0.1389 -0.1667 0.1389 0.4352 0.1111 0.3333 -0.1019 0.3519 -0.2315 0.1759 0.2037 0.2037 0.2222 -0.1667 -0.1389 0.2222 0.1296 -0.1389 0.2870 -0.2963 0.1759 -0.2037 0.2130 0.1296 -0.1852 -0.2222 0.2222 -0.2778 -0.1759 0.2222 -0.2315 0.1759 -0.2222 -0.2778 -0.1574 -0.2500 0.1852 0.2593 -0.2222 0.2315 -0.1667 0.1111 0.3148 0.1296 0.1944 0.1759 0.1204 0.1296 0.1759 -0.2593 -0.2500 0.1481 0.2593 0.2593 0.2130 -0.1852 0.2407 0.1759 0.1667 -0.1852 0.2222 -0.1204 -0.2130 0.1111 -0.2037 -0.3704 0.3333 0.2130 0.2407 -0.1759 0.1574 0.1389 0.1852 0.2593 -0.2315 -0.1759 0.2500 0.2037 0.3426 -0.2407 -0.1759 -0.0833 -0.2037 -0.1852 0.2222 -0.1111 -0.0833 0.1389 0.2315 -0.1944 -0.1574 0.2222 0.1574 0.4074 0.1296 -0.1852 -0.2130 -0.1944 -0.1852 -0.2500 -0.2222 -0.1759 0.2037 -0.2130 -0.2130 -0.2222 -0.1852 0.2130 -0.2130 -0.1852 -0.2130 -0.1296 -0.1759 -0.4074 0.1759 0.1759 -0.2222 0.1944 0.2315 0.2685 -0.2500 0.3333 -0.2593 0.1296 0.2037 -0.1944 -0.1852 -0.2130 0.2130 -0.1759 0.1111 -0.1944 -0.2685 -0.2407 0.2222 -0.2685 -0.2130 -0.2407 0.2037 0.1204 0.1944 -0.1852 -0.1204 -0.3889 0.1204 0.2685 0.1759 0.1759 -0.2685 -0.5093 0.2037 -0.2500 0.1481 0.1574 -0.0833 0.1296 -0.1667 0.2037 0.1759 -0.1852 -0.2037 -0.1111 0.1944 -0.1944 -0.2222 -0.1296 0.1481 0.1759 -0.1944 0.2870 0.3241 -0.1574 0.2222 0.2870 -0.2500 0.3333 -0.1944 -0.2407 0.2500 0.2407 -0.2315 -0.2500 0.2222 0.2593 -0.1019 -0.3333 0.2222 -0.2778 -0.1296 0.1481 -0.2500 0.1667 -0.2685 0.2593 -0.1389 0.3611 -0.2593 0.2778 -0.2870 0.1389 -0.3426 0.1574 0.1574 0.1019 -0.1944 0.2870 -0.1852 -0.1852 -0.2778 0.1389 0.1944 0.3056 0.1389 0.2407 -0.1481 -0.1759 0.3704 -0.1667 -0.1389 -0.1481 -0.1852 -0.2037 -0.2315 0.2407 0.2963 -0.1852 0.1574 -0.2407 0.2222 -0.1481 0.1944 -0.1296 0.1667 -0.1759 -0.2870 0.1574 -0.1389 -0.2500 0.2315 -0.2315 -0.1852 0.2037 0.1667 0.1759 0.1296 -0.2407 0.1481 0.2407 0.2500 -0.1574 -0.1759 -0.1481 -0.1759 0.2222 -0.1574 0.2407 -0.2037 -0.2315 -0.2037 0.2130 0.3056 -0.1944 0.1944 0.2222 -0.2870 0.2778 0.2130 0.1389 -0.1759 -0.1574 -0.1204 -0.2222 0.2685 0.2130 -0.2315 -0.1481 0.1852 -0.2685 0.2685 0.3148 0.2407 0.2500 -0.1574 0.2037 -0.1204 0.2685 0.1574 -0.1574 0.1944 0.2685 0.3333 -0.1574 -0.2315 0.1111 -0.1852 -0.1667 -0.1667 0.1481 0.1389 0.1852 -0.1296 -0.1667 -0.1852 -0.1481 -0.2130 0.0926 -0.2407 -0.1667 0.2500 0.3056 -0.3519 0.1481 0.1111 0.1759 -0.0833 -0.1852 0.1667 0.1667 -0.2870 0.1389 0.2593 -0.2500 -0.2315 -0.1481 -0.3148 0.2130 -0.2963 0.1019 -0.1944 -0.1481 0.2778 -0.2315 0.1667 -0.3148 -0.4722 -0.2130 -0.1759 0.1296 -0.2130 0.1296 -0.1574 0.2315 0.1111 -0.1204 -0.3241 0.2037 0.1759 -0.2593 -0.1204 -0.1852 -0.3333 -0.2315 -0.2315 0.2685 0.2685 -0.2593 -0.1852 -0.2407 -0.1759 0.1852 0.3519 -0.1944 0.1759 0.1574 -0.2500 -0.1759 0.2037 -0.2315 -0.3704 -0.2407 -0.1667 0.2963 -0.2407 0.1019 -0.2037 0.1852 -0.1944 -0.2222 0.2870 -0.2130 0.1944 0.1111 -0.3241 -0.2407 0.2593 -0.2685 0.4444 0.1852 -0.1574 -0.2222 0.1759 0.1667 0.2315 0.1481 0.1759 -0.2407 -0.2593 -0.1852 -0.2315 -0.2500 0.2778 -0.1667 -0.2963 -0.1944 -0.2222 -0.1111 0.2593 -0.2407 -0.1111 0.1852 0.1204 -0.1852 0.1944 -0.1389 0.4815 0.2500 0.1852 -0.2870 0.2870 0.1574 -0.1667 0.2685 0.1296 0.2315 0.1574 -0.1389 0.3056 0.1389 0.1389 0.1111 -0.2685 -0.1667 0.2315 0.2500 0.2222 0.2315 0.1389 -0.1389 0.2315 -0.1667 0.3241 -0.1296 0.1389 -0.1111 0.2315 0.1852 -0.1204 0.1574 -0.1574 -0.1944 0.1296 -0.3148 -0.3519 -0.1667 0.4167 -0.1481 -0.2222 -0.2593 -0.2685 -0.2870 0.1574 -0.1667 0.1667 -0.2037 0.1944 0.1852 -0.2037 -0.2315 0.1852 0.1852 -0.2407 0.2037 0.1574 -0.1389 0.2130 -0.1759 0.1944 -0.1667 0.1481 -0.1944 -0.2315 0.2037 -0.2130 0.1944 0.1574 -0.1667 -0.1759 -0.2685 0.2037 -0.1852 -0.2130 0.2222 -0.2778 -0.2963 0.2130 -0.1852 0.1389 0.1667 -0.1667 -0.1389 0.1389 -0.3889 -0.2037 0.1944 0.1944 -0.4630 -0.1574 0.1759 -0.2130 -0.1944 -0.1944 0.2315 0.2500 -0.2685 0.1204 0.2222 -0.2685 0.2222 0.1852 0.1944 -0.1296 0.1852 0.1481 0.1204 -0.2593 0.1759 -0.1574 0.1204 -0.1852 -0.1759 0.1389 0.1944 0.1944 0.2037 0.2500 -0.2407 0.1667 -0.1759 0.1667 -0.1481 0.1574 0.1667 -0.1481 -0.2315 0.1296 -0.3333 0.2963 0.1852 -0.3611 -0.2037 0.1852 -0.1111 -0.1667 0.3148 -0.2222 -0.2222 -0.2500 -0.1574 -0.2870 -0.1204 0.3889 -0.2685 -0.2037 0.1389 0.1944 -0.4074 0.1759 0.1204 0.1204 -0.2315 -0.2130 -0.2870 -0.2037 -0.1574 -0.4630 -0.1667 -0.1296 -0.2870 -0.2593 -0.2963 0.1852 -0.2593 -0.1296 -0.2037 -0.1574 0.1574 0.2685 -0.2037 -0.1389 -0.2407 0.2222 0.1204 -0.2130 -0.1944 -0.1111 0.3426 0.2407 -0.1759 0.1759 -0.2222 -0.3241 0.1111 -0.2870 0.2407 -0.1667 0.1944 -0.1667 0.1481 0.1667 -0.1852 0.2500 0.3426 -0.1759 0.2037 0.1481 -0.3148 -0.1667 0.1944 -0.1481" HIT_INDICES="1 7 8 10 13 18 23 31 36 51 56 62 63 87 108 113 121 122" ES_PROFILE="0.0463 0.0556 0.1111 0.1574 0.1944 0.2130 0.2315 0.2222 0.2407 0.1667 0.1852 0.1944 0.2500 0.0926 -0.0370 -0.0185 -0.0278 0.0278" RANK_AT_ES="63.0000" RANK_SCORE_AT_ES="0.4900"/>
  <DTG RANKED_LIST="SexDevelopmentGenesPRL_remapped.rnk" TEMPLATE="na_as_pre_ranked" GENESET="gene_sets.gmt#HP_DECREASED_CIRCULATING_ANDROGEN_CONCENTRATION" ES="0.2693" NES="1.2096" NP="0.2372" FDR="1.0000" FWER="1.0000" CHIP="ftp.broadinstitute.org://pub/gsea/annotations_versioned/Human_Gene_Symbol_with_Remapping_MSigDB.v7.5.1.chip" RND_ES="-0.2023 -0.1568 0.1739 -0.2205 -0.1807 0.2420 -0.1932 -0.3159 0.1875 -0.3284 0.3136 0.1489 0.2102 0.2341 -0.1989 -0.1920 -0.2693 0.2216 0.2909 -0.1955 -0.1568 -0.1330 0.1591 -0.1114 0.4341 -0.1193 -0.3011 -0.2716 -0.2205 -0.1159 0.2864 -0.1648 -0.1295 -0.1386 -0.2648 0.3375 -0.1386 -0.1932 0.2489 -0.3170 0.1409 0.2534 -0.3136 0.1886 0.1398 -0.2284 -0.2818 0.2670 -0.1648 -0.2227 0.1818 0.1250 0.1773 -0.2841 0.2432 0.2398 0.2614 0.2955 -0.3295 0.1591 -0.1580 0.2398 0.2023 0.1761 -0.2011 0.1636 -0.1364 0.1511 0.3205 -0.3239 0.1500 0.2977 0.2000 0.3068 0.2761 0.1250 0.1955 -0.1205 -0.2114 0.1920 -0.1898 0.2136 -0.2068 0.1568 -0.2705 -0.3670 0.2011 0.2591 0.2193 0.2920 -0.3705 -0.1955 -0.2795 -0.3591 -0.3227 -0.3057 -0.2614 0.1773 -0.1216 0.2545 0.2523 -0.1602 0.1602 0.2602 0.1693 -0.2818 -0.1114 0.2875 -0.1943 0.1398 0.1489 -0.3114 0.1682 -0.3341 -0.1545 -0.2148 -0.1841 0.1398 0.2318 0.1409 0.2443 0.3659 0.1773 -0.1466 0.1682 0.2932 0.1636 -0.3648 -0.1670 -0.1386 0.2455 -0.2080 0.1966 -0.1898 0.2114 0.2000 -0.1716 -0.2295 -0.1670 0.2352 0.3375 0.1682 -0.2341 -0.2045 -0.2227 -0.2795 0.2114 0.3466 0.1068 -0.1477 0.2932 0.2523 -0.1170 -0.2193 -0.1511 -0.1580 0.2557 0.1364 -0.1636 0.2170 -0.3295 -0.1682 -0.1261 -0.1818 -0.3898 -0.0875 -0.3080 -0.4670 0.1534 0.2432 0.2727 -0.2193 -0.2386 0.2375 0.2750 0.2398 -0.2011 -0.1773 -0.1784 -0.1818 0.1227 -0.1330 0.1398 0.1682 -0.2455 0.2602 0.3443 -0.1648 -0.2761 0.3341 -0.2750 -0.2807 0.1636 -0.3080 0.3648 0.2102 0.2398 0.1330 0.1614 0.4500 -0.1773 -0.1670 0.1080 0.2477 0.3000 -0.3614 -0.3659 0.1920 -0.2034 -0.1932 -0.1864 -0.2500 -0.1773 -0.3023 -0.2807 -0.1989 -0.2875 -0.2557 -0.2568 -0.2875 -0.1420 -0.2739 0.2716 0.1432 -0.2977 -0.2659 0.1875 0.1364 0.1727 -0.3136 0.1852 0.1830 0.2114 0.1909 -0.1750 0.0932 -0.2739 0.1909 0.1489 0.1500 -0.2602 0.3011 0.2500 0.3614 -0.1432 -0.2795 0.1170 -0.1727 0.1250 -0.2466 -0.3023 0.1909 -0.3159 0.1750 -0.3330 -0.1375 0.2750 -0.1489 -0.2909 0.2511 -0.3091 0.2591 -0.1409 -0.1693 0.1636 0.2920 -0.2966 0.1057 -0.1955 0.2443 -0.2375 -0.1455 -0.2432 -0.1727 0.2068 -0.1739 0.2750 0.3000 -0.2898 -0.1977 0.2409 0.1739 -0.2125 0.2545 -0.2580 -0.1716 -0.2045 0.2386 -0.1784 -0.3000 0.2455 0.1466 -0.1420 -0.3057 -0.2545 0.2716 0.2693 -0.1534 0.2409 -0.1920 0.3523 0.1739 -0.2034 -0.2068 0.1750 0.2398 0.3557 -0.1864 0.1602 -0.1739 0.2705 0.2148 0.2261 -0.2489 0.1807 -0.1943 -0.2273 0.3023 0.1500 0.3920 -0.2989 0.3943 -0.1159 0.1352 -0.2273 0.2511 -0.2182 0.2216 -0.1614 -0.2750 0.3159 0.1955 0.1864 -0.2693 0.2557 -0.3330 0.1398 0.1705 0.1830 -0.1443 -0.2693 -0.2307 -0.1955 -0.2648 0.1420 -0.2534 -0.2364 -0.1818 0.4136 0.1534 -0.3352 0.4216 -0.1659 0.1795 0.3045 0.3148 -0.2489 -0.2545 -0.1625 -0.2523 -0.2295 -0.1455 -0.1682 0.2932 0.2295 -0.2136 -0.1466 0.1477 -0.2580 -0.1477 0.2375 0.1023 0.2795 -0.2989 -0.1864 0.2386 -0.2045 0.1920 -0.3045 0.1727 -0.2534 0.2727 0.1420 -0.1625 0.3284 0.1182 -0.1330 -0.2205 0.3591 0.2023 -0.2386 -0.1659 -0.1773 -0.1795 -0.1364 -0.4591 -0.1636 0.1545 0.2534 -0.1830 -0.2659 -0.1807 -0.4602 0.1420 0.1034 0.3557 -0.2489 0.2205 -0.2409 0.2455 -0.2375 0.1989 0.1920 -0.1648 -0.1841 0.2205 0.2830 -0.1580 0.1057 -0.2773 -0.2477 0.1761 -0.2011 -0.4227 -0.2193 0.1284 -0.2080 0.1284 0.2477 -0.1398 0.1943 0.2455 0.1773 -0.2364 0.3273 -0.1477 -0.2216 -0.2580 0.1784 -0.2091 0.2966 -0.1386 -0.2205 0.1489 -0.1795 0.2614 0.2170 0.1591 -0.2773 -0.1091 0.2909 -0.2636 -0.1841 -0.2159 -0.2273 0.1739 0.2841 0.2227 0.2239 0.3136 -0.2716 0.2193 -0.3307 -0.3534 0.2193 0.1341 0.2920 -0.1307 -0.1420 0.1943 -0.2091 0.2670 -0.2477 0.2227 0.2761 0.1841 0.2761 0.1557 0.2818 0.1852 -0.1284 0.1841 0.2693 0.1750 -0.2102 0.1636 0.3057 0.2727 -0.2148 0.2591 -0.2227 0.1989 0.2284 -0.1693 -0.1227 -0.2227 -0.2375 -0.1693 -0.2807 -0.2727 -0.2466 0.2182 0.1227 0.2943 -0.1750 0.1648 0.2727 -0.1273 0.1557 0.3307 0.2000 -0.2307 0.2580 0.2114 0.3739 -0.3205 0.2193 0.1409 -0.2784 -0.2659 0.3773 -0.2125 -0.1148 -0.1705 0.3466 -0.2011 -0.1227 0.3580 0.2511 0.3034 0.4114 0.1807 -0.2045 -0.1841 0.3193 -0.3295 0.1511 -0.1739 0.2011 -0.2602 0.2136 0.2500 0.2318 -0.1932 -0.3420 -0.2341 -0.2455 0.2000 -0.1284 0.1807 -0.1318 0.1739 -0.1557 -0.1227 -0.2068 0.1557 0.1943 -0.2398 0.2511 0.2330 0.2602 -0.2534 -0.3045 -0.4057 0.1568 -0.1932 -0.1818 0.2670 -0.2455 -0.1841 -0.1864 -0.1830 -0.1989 0.3011 -0.2216 -0.1670 0.2818 0.2693 0.1682 -0.1818 0.3761 0.1784 0.2216 -0.1636 0.1932 -0.1000 -0.1625 0.1227 0.3250 0.2625 -0.2239 0.3307 0.2148 -0.1727 0.2091 0.2898 -0.1057 -0.1193 0.2034 0.1591 0.1943 0.2080 0.1636 0.1830 0.2386 0.0761 -0.2307 0.1716 -0.1591 0.2216 -0.2648 0.1398 0.1193 0.2261 0.2193 0.2636 0.2920 0.2307 -0.2716 0.2170 -0.2682 -0.2716 -0.2318 0.2636 -0.2341 0.1898 0.1682 -0.1284 0.2545 0.3830 0.2841 0.2125 -0.1386 -0.1545 0.1841 0.1477 -0.2761 0.1045 0.1602 -0.1239 -0.1966 0.2489 0.2443 -0.1545 -0.2909 -0.2955 -0.1716 0.3068 0.3670 0.3409 0.2534 -0.2341 -0.2568 0.1841 0.2216 -0.2909 -0.1466 0.1932 0.1830 0.1784 -0.2307 -0.2239 0.2818 -0.1386 -0.2250 0.2307 0.2455 0.2261 0.2966 0.3318 -0.2114 -0.1739 0.2284 0.2705 0.2375 0.1818 0.3182 0.1989 0.2159 0.3739 -0.2159 0.1170 0.1750 0.2125 -0.1852 0.2352 -0.2466 -0.1716 0.1886 0.2114 0.2182 0.2284 0.1682 0.2409 0.1580 0.2000 0.2239 -0.2432 0.1977 -0.2955 0.1557 -0.1693 -0.1705 0.3557 -0.1818 -0.3932 -0.1830 0.2841 0.2364 -0.1534 -0.3750 0.1568 -0.3761 -0.1420 -0.2580 0.2659 -0.2636 -0.1784 -0.1409 -0.1455 0.1455 -0.2409 -0.2466 0.2330 0.1466 0.2136 -0.2341 -0.1466 -0.1614 0.1739 0.1295 0.1023 -0.2375 0.1477 0.2023 0.1295 -0.1318 -0.2091 -0.2148 0.2477 0.2920 -0.2045 0.2886 -0.1591 -0.1364 -0.2670 -0.1818 0.1841 0.2886 0.2432 -0.2420 -0.2261 -0.1500 -0.1977 0.1864 -0.2886 0.2170 0.2011 0.2909 -0.1159 -0.3341 0.0943 -0.1511 0.3045 0.1932 0.2148 -0.2489 -0.2511 0.1625 0.2216 0.1966 -0.1500 -0.3557 0.2977 0.3659 0.2636 0.1341 0.0841 -0.1341 0.5580 -0.2648 0.1705 -0.2727 -0.3011 0.1591 -0.2193 0.1455 0.2920 -0.2114 0.1761 0.2386 -0.1977 -0.3193 -0.1489 -0.1943 0.2625 -0.2864 0.2091 -0.1830 -0.4909 0.2011 -0.2807 -0.1489 0.2136 -0.1443 -0.1705 0.2409 -0.1989 -0.3000 0.2295 0.1375 0.2193 0.1580 0.3489 0.1670 0.2841 -0.2864 -0.2091 -0.2295 0.1739 -0.2386 0.2295 -0.4125 -0.2807 -0.1602 -0.1307 -0.2864 -0.2614 0.1670 0.2580 0.1580 0.2705 -0.2011 -0.1682 -0.3557 -0.1477 0.3636 -0.1557 -0.3670 -0.1364 -0.1932 -0.1205 0.2011 -0.1352 0.3670 -0.1682 0.2205 0.2636 0.3784 -0.1182 -0.2205 -0.1648 -0.1739 -0.1920 0.2409 -0.3114 0.1466 -0.2466 0.1636 0.1864 -0.1636 0.2534 -0.2307 -0.2636 0.2375 0.0977 -0.1670 -0.3000 0.1852 0.1716 -0.1909 0.1466 0.2284 0.2193 -0.2614 0.1557 0.1318 0.1545 -0.1727 -0.1909 -0.2386 -0.1739 -0.3784 0.4420 -0.4068 -0.2068 -0.1830 0.2727 0.3170 0.1500 -0.1580 -0.1670 -0.1795 0.1920 0.2250 0.1977 -0.2023 -0.3955 0.1943 0.2114 -0.2864 -0.1693 0.1386 -0.1432 0.2364 -0.1239 -0.2909 0.1886 -0.2557 -0.2886 -0.3148 0.1648 0.2943 0.2852 0.2295 0.2023 -0.4011 0.2784 0.1307 0.1455 0.1909 0.3227 -0.2307 0.2932 -0.1432 -0.2205 0.1989 -0.2977 -0.2932 0.1739 -0.1364 -0.1852 -0.1841 -0.2205 0.2182 0.1466 -0.1375 -0.2182 -0.1784 -0.2784 0.1500 -0.1989 -0.2636 0.1909 0.2136 -0.1273 -0.1500 -0.2023 0.1432 0.1511 0.2455 0.2273 0.2807 -0.2284 -0.3375 0.3045 -0.2307 0.1670 0.2000 -0.1784 0.1011 0.2261 0.2568 -0.2943 0.2125 0.1773 -0.1580 -0.1693 -0.3261 -0.2250 -0.1977 -0.2182 0.1432 0.1773 0.3659 -0.2000 0.2739 0.2432 0.3011 -0.2364 -0.1545 -0.2920 -0.2477 -0.3807 -0.2250 -0.3080 0.1398 -0.2193 0.2341 -0.2375 0.1455 0.1182 0.2057 0.2727 0.2205 0.2170 0.2000 -0.2670 0.1864 0.1295" HIT_INDICES="1 8 10 12 23 24 31 36 43 55 56 90 105 108 111 113" ES_PROFILE="0.0534 0.0614 0.1148 0.1682 0.1398 0.2023 0.2102 0.2364 0.2443 0.2068 0.2693 0.0318 -0.0330 0.0114 0.0557 0.1091" RANK_AT_ES="56.0000" RANK_SCORE_AT_ES="1.0500"/>
  <DTG RANKED_LIST="SexDevelopmentGenesPRL_remapped.rnk" TEMPLATE="na_as_pre_ranked" GENESET="gene_sets.gmt#GOBP_MAPK_CASCADE" ES="0.2685" NES="1.2145" NP="0.2111" FDR="1.0000" FWER="1.0000" CHIP="ftp.broadinstitute.org://pub/gsea/annotations_versioned/Human_Gene_Symbol_with_Remapping_MSigDB.v7.5.1.chip" RND_ES="0.1640 -0.3459 -0.1928 0.3802 -0.1622 -0.2378 -0.2036 0.1441 0.1532 -0.2270 0.2090 0.2162 0.1946 -0.2180 -0.2360 0.3117 0.2072 0.1586 0.1477 -0.2649 0.2018 -0.3946 -0.2162 0.2036 -0.2901 -0.2198 -0.1946 0.3441 0.3225 -0.2306 0.2324 0.2667 0.2342 -0.1477 -0.2577 -0.2486 -0.2613 0.3640 0.3802 0.2090 0.1568 0.1802 0.2937 0.2793 -0.2072 -0.3477 -0.2090 0.2126 0.3261 0.1568 0.2288 0.1622 -0.2793 -0.1514 -0.2559 -0.2126 -0.2883 -0.1441 -0.2450 -0.4036 -0.1856 0.3622 0.2342 -0.3405 -0.1532 0.2523 0.1622 -0.3333 0.2432 -0.1405 -0.2018 0.2811 0.1640 -0.2685 0.1730 -0.2577 0.1081 0.1802 0.1892 0.2198 -0.3171 0.1586 0.2288 0.1640 0.2414 -0.1658 -0.1712 0.4162 -0.1459 -0.2432 -0.2486 -0.4126 0.2757 -0.1441 -0.1495 0.1351 -0.1622 0.3856 0.1622 -0.2486 -0.2072 -0.2270 -0.4054 0.2432 0.1568 0.1964 -0.1441 -0.3207 0.2360 -0.4144 0.3874 0.1423 -0.1856 0.2144 0.2865 0.1946 0.2216 0.2144 -0.2505 -0.2378 -0.2775 -0.2667 0.1982 -0.2162 -0.1351 0.2324 -0.2721 0.2468 0.1712 -0.1964 0.2793 0.2216 -0.1964 0.2162 0.1910 -0.2667 -0.2595 -0.1514 -0.1532 0.2162 -0.2450 0.1676 -0.2162 0.1225 0.2072 0.2072 -0.1333 0.2306 0.1946 0.2631 0.4036 -0.2973 0.3153 0.1387 0.1532 -0.1532 -0.2901 -0.1676 0.1568 0.4000 -0.2306 -0.2144 -0.2901 -0.2919 -0.3532 -0.3027 -0.3207 -0.2342 0.2577 0.1568 -0.2793 -0.4613 -0.1658 -0.2144 -0.1928 0.2649 0.2000 0.2090 0.1910 -0.2252 0.1730 0.3081 -0.1405 0.2595 0.1441 0.1892 0.2126 0.2901 0.1658 -0.2108 -0.2811 -0.4126 0.1387 -0.2090 -0.2288 0.3640 -0.1405 0.2414 0.1550 0.1568 0.1532 0.1369 -0.1838 0.2144 -0.1225 -0.1423 0.1820 -0.1423 -0.2288 -0.1027 0.1640 0.3604 -0.2667 0.1550 -0.1405 -0.3117 0.1405 0.2234 0.2486 -0.1676 -0.2414 -0.1550 -0.4252 -0.1568 -0.3225 0.1640 0.1297 -0.2216 0.3405 -0.2360 0.2811 -0.2883 -0.2360 -0.2847 -0.3387 -0.2396 0.2288 -0.1676 0.4252 0.2396 -0.2486 0.1946 0.2541 -0.3135 -0.2054 0.2108 -0.1964 0.1838 0.1532 -0.1658 0.2252 -0.2000 0.3009 0.3459 0.3351 0.1604 -0.3135 -0.1622 -0.2252 0.1694 0.1820 -0.1405 0.1441 0.2234 -0.3009 -0.2432 -0.2036 0.2234 0.2414 -0.1910 -0.1676 -0.2144 -0.2198 0.2649 -0.2775 0.1910 -0.2414 0.2018 0.2072 -0.2288 -0.2649 0.2414 0.3153 -0.3081 0.4486 -0.1694 -0.1604 -0.2144 -0.1405 0.1297 -0.1982 -0.2613 0.1658 0.1423 -0.2072 0.2955 -0.4432 0.1946 0.2054 -0.1730 0.2036 -0.1784 -0.1712 -0.2018 0.3225 -0.2090 -0.1856 0.1874 -0.1856 0.2595 -0.1514 0.1802 -0.2721 -0.1694 0.2072 0.1892 0.1351 -0.3387 -0.2486 0.1748 -0.1604 -0.1477 -0.1387 0.2468 0.2883 0.1586 0.2072 -0.2901 -0.1712 0.1550 0.1928 0.2937 0.1802 -0.1748 0.1604 -0.3748 0.2505 0.1495 0.1550 0.1694 -0.3207 -0.2054 -0.1784 -0.1405 0.2703 0.2811 0.2162 0.1261 0.1928 -0.1802 -0.2468 -0.2342 -0.4054 0.2126 0.4162 0.2991 0.1982 -0.1766 0.2036 -0.2126 0.2234 -0.2486 -0.1964 0.1946 -0.1946 -0.1387 0.1946 0.1081 -0.2252 -0.2721 0.1874 0.2162 0.3568 0.2505 0.3315 0.1604 -0.2414 -0.1802 0.2739 -0.3459 -0.2180 0.2000 0.1514 0.1694 -0.3225 0.1604 0.2144 -0.2108 -0.2523 0.1225 0.1459 0.3243 -0.4342 -0.3261 -0.2721 0.2288 -0.2432 0.2270 0.2072 -0.1622 -0.2991 0.2378 0.2793 0.1892 0.2577 0.2234 -0.2396 -0.1658 0.3081 0.2991 0.2847 -0.2703 0.3117 -0.2360 0.3586 -0.2108 0.1892 0.3009 0.1604 -0.1784 0.3622 -0.2793 0.1568 0.1676 -0.2523 -0.1676 -0.3153 -0.2541 0.1550 0.2198 -0.2829 0.1784 0.1766 0.1838 0.2577 -0.2216 -0.1550 0.3568 0.1694 0.3297 -0.2685 0.2306 -0.2973 -0.1910 0.1910 -0.1856 0.1351 -0.2108 0.1838 -0.2378 0.1622 0.3477 0.2505 -0.2829 0.2739 0.3171 -0.2108 0.2054 0.1171 -0.3117 0.2180 0.3676 -0.2270 -0.0973 0.1982 -0.2667 -0.1892 -0.3514 0.2793 -0.1550 0.2450 -0.1892 0.2342 -0.3568 0.1604 -0.1405 0.1261 0.2180 0.2162 0.1694 0.2162 0.2054 -0.3279 0.2216 -0.2721 0.2216 0.1730 -0.2486 0.1351 0.1766 0.1874 0.2090 -0.1730 0.2937 -0.2216 0.1081 0.1892 0.1243 -0.2342 0.2468 0.2324 -0.1802 0.1459 0.1153 -0.1946 0.1405 0.1712 0.2631 0.2396 -0.1640 -0.2306 0.2955 -0.1586 -0.0955 0.2036 0.2649 0.1712 -0.2649 -0.3658 0.2757 -0.1982 -0.2649 -0.1099 0.1694 0.2252 -0.2270 0.3027 0.2090 -0.2505 0.1676 -0.2018 0.2306 -0.2018 0.2721 -0.2883 0.3748 0.1964 0.1856 -0.2342 -0.1928 -0.2126 -0.1892 -0.1604 -0.2162 0.1838 -0.1712 -0.3099 -0.1351 0.1279 -0.2198 0.2559 -0.1892 -0.2072 -0.3712 0.1838 -0.2703 0.1405 0.1009 -0.1586 0.1351 -0.4180 0.1964 0.3441 -0.2793 -0.1658 0.2126 -0.2577 -0.2865 -0.2847 -0.2216 0.1045 0.2577 -0.2342 -0.2000 -0.2505 0.2721 -0.2667 -0.1495 -0.2000 -0.1459 -0.2180 0.1748 0.1766 -0.1333 0.0865 0.2090 0.1694 0.4595 -0.1676 -0.2306 0.3099 -0.2793 0.2468 -0.3604 0.3099 0.2144 -0.1333 0.2342 0.2180 0.2090 -0.1856 0.1297 0.3261 -0.3333 -0.1315 0.2072 0.1477 -0.2739 -0.1333 0.2036 0.2793 -0.2541 0.1910 -0.2216 0.2595 -0.1550 0.3459 -0.1261 -0.2342 0.1550 0.2505 0.3495 -0.3387 -0.2775 -0.2757 -0.1550 0.4162 0.1550 -0.1856 -0.2649 -0.1946 0.1622 -0.2162 0.2216 0.1550 0.1856 -0.3748 0.2000 0.2360 -0.1459 0.1495 -0.1189 -0.3117 0.1550 -0.1477 0.2000 -0.1784 -0.2523 0.2739 0.3297 -0.2955 -0.2054 0.1495 -0.1946 -0.2523 0.2468 -0.1820 -0.2000 0.2306 -0.1874 0.1532 -0.1261 0.2523 -0.2757 0.2577 -0.2324 0.1802 0.2541 -0.2162 0.2414 0.2486 -0.1658 0.1315 -0.1784 -0.1153 -0.2036 -0.1766 0.2252 -0.2595 -0.2198 -0.3405 0.2054 0.1261 0.2360 0.1874 0.1928 0.2432 0.2090 -0.3802 0.1676 -0.2613 0.2378 -0.1802 0.1027 0.2577 0.2685 0.2126 -0.3568 -0.2234 -0.2919 0.1892 0.2721 -0.1928 -0.2523 0.1766 0.1495 -0.3405 0.2036 -0.2306 0.2108 -0.2432 0.2955 -0.2162 0.3550 -0.2613 0.2126 0.3946 0.2036 -0.2577 0.1405 -0.1658 -0.1784 0.1189 -0.2721 0.1622 -0.3063 0.2162 -0.2054 0.2414 -0.1622 0.2360 0.2775 -0.1622 -0.1477 0.2432 -0.2216 -0.1874 -0.3171 0.1550 -0.1495 0.2054 -0.1982 0.1568 0.1586 0.2342 0.1441 0.2126 -0.2919 -0.3622 0.1676 -0.2198 -0.2775 -0.1946 -0.2450 -0.3658 -0.1459 -0.2108 -0.2486 0.2198 0.2270 0.1550 0.1946 -0.1820 -0.2613 -0.2054 0.1171 0.2847 0.1622 0.1712 0.3766 -0.2847 -0.4000 0.2000 -0.3027 -0.2919 0.2162 -0.2144 0.2306 -0.2577 0.4505 -0.3928 0.1856 -0.1441 0.1514 0.2883 -0.1189 -0.2559 0.2847 0.1441 0.3568 -0.2234 -0.2919 -0.1712 -0.2342 0.1495 0.1694 0.1910 -0.1315 -0.1946 0.1333 0.2288 -0.1369 0.2180 -0.2631 -0.3784 -0.3261 0.2216 0.1225 0.2054 -0.2649 0.1856 -0.2649 -0.3802 0.1405 -0.3171 0.1315 0.2613 0.1514 -0.1568 -0.2036 -0.1297 -0.1820 -0.1766 0.3676 0.2739 0.2162 -0.3009 0.3081 0.1838 -0.1766 0.3045 0.1676 0.2595 -0.1315 -0.2324 -0.1856 -0.2072 0.1892 -0.3261 -0.3459 0.2108 -0.3171 0.1802 0.1333 -0.1009 -0.2414 0.3027 0.1495 -0.1874 0.2162 -0.3225 0.1261 0.2270 0.1351 -0.2631 -0.2036 -0.3658 0.3514 -0.1820 -0.3243 0.1387 0.2631 -0.1694 0.1550 0.2054 -0.2180 -0.1586 0.2486 -0.2252 0.2144 0.1676 0.2667 0.2270 0.1658 0.1495 0.1910 -0.2523 0.1369 -0.3135 -0.2234 -0.1622 0.1910 0.3261 -0.2432 0.4018 0.2793 -0.1658 0.2126 -0.2288 -0.3928 0.2324 0.3928 -0.2613 -0.2468 -0.4324 -0.2126 -0.1982 0.4450 0.2432 0.1766 0.2270 -0.2991 -0.2432 -0.2306 0.1820 -0.3063 0.2613 -0.2072 -0.1748 0.2937 0.1514 0.1441 0.2847 -0.2126 -0.2324 -0.1514 -0.2360 0.2018 0.1838 0.1676 0.2595 0.1495 0.2054 0.2234 0.2108 -0.2541 0.1207 -0.1712 -0.1838 0.1459 -0.2450 0.3261 0.3441 0.2414 -0.2324 -0.3730 0.2108 0.1622 -0.1802 0.3676 0.2342 0.1315 -0.2180 -0.2126 0.1892 0.2432 0.1640 0.2396 -0.2396 0.1802 -0.2973 0.2432 0.2342 0.1333 -0.2829 -0.2108 0.2108 0.2577 0.2144 0.4342 -0.2937 0.1730 0.1694 0.2072 0.2072 0.1694 -0.2721 0.1495 -0.2793 0.3027 -0.1568 -0.2072 -0.1495 -0.2324 -0.2883 0.2234 -0.3928 0.1676 0.1694 0.2018 -0.2450 0.3081 -0.2378 0.2090 -0.2577 0.2252 0.2775 0.2396 -0.1712 -0.1550 -0.2090 -0.2811 -0.1820 0.1730 0.1604 -0.2577 -0.3153 -0.3063 0.3802 0.3730" HIT_INDICES="1 10 26 37 39 51 59 60 61 63 67 70 90 91 115" ES_PROFILE="0.0577 0.0523 -0.0162 -0.0396 0.0180 -0.0144 -0.0108 0.0559 0.1225 0.1802 0.2198 0.2685 0.1640 0.2306 0.0901" RANK_AT_ES="70.0000" RANK_SCORE_AT_ES="0.1000"/>
  <DTG RANKED_LIST="SexDevelopmentGenesPRL_remapped.rnk" TEMPLATE="na_as_pre_ranked" GENESET="gene_sets.gmt#HP_ABNORMALITY_OF_PRIMARY_TEETH" ES="0.3310" NES="1.2167" NP="0.2227" FDR="1.0000" FWER="1.0000" CHIP="ftp.broadinstitute.org://pub/gsea/annotations_versioned/Human_Gene_Symbol_with_Remapping_MSigDB.v7.5.1.chip" RND_ES="-0.4759 0.1931 0.4052 -0.3052 -0.1759 -0.1759 -0.3638 -0.3017 -0.2759 -0.3983 0.2586 0.1759 0.4103 -0.1897 -0.2707 -0.2672 0.3466 -0.1793 0.2086 -0.2655 -0.2069 0.5379 -0.2000 0.2845 0.3017 0.2000 -0.2621 -0.2483 0.3069 0.2000 0.2793 0.2724 -0.2276 -0.3207 -0.1414 -0.3241 0.2707 -0.3517 -0.2500 0.1793 -0.2741 0.1672 0.2828 -0.3052 0.3362 -0.2638 0.2672 -0.4707 0.4276 -0.2948 -0.1897 0.3379 -0.2103 -0.2086 -0.3069 0.3328 0.2862 -0.2897 0.3879 -0.2741 0.3983 -0.2672 0.1500 -0.2914 0.2603 -0.2103 -0.2138 -0.2397 0.2155 0.2586 -0.2241 0.3121 -0.2655 -0.2190 0.2552 -0.2431 -0.3397 0.2500 0.2103 0.2983 0.2276 -0.2103 -0.3017 -0.2586 -0.2052 0.4897 -0.3328 0.4086 -0.2017 0.3793 -0.2483 0.2328 0.1966 0.1707 -0.2897 0.3276 -0.1224 -0.3621 -0.1603 -0.3966 0.2069 -0.4310 0.3448 0.2638 -0.2655 -0.1948 0.1638 -0.2190 -0.2500 -0.2172 0.2828 -0.1793 -0.3638 0.2362 0.3034 0.2845 -0.2569 -0.3741 0.2138 0.3569 -0.2069 -0.3379 -0.1810 0.2569 -0.3914 0.3000 0.3190 -0.2845 -0.3207 -0.1241 -0.2069 0.3793 -0.2845 0.2448 0.1638 0.2224 -0.3190 -0.2017 -0.2000 -0.2190 0.2672 -0.2086 0.2431 -0.2879 0.2310 -0.3793 -0.2155 0.1741 -0.2069 0.1759 -0.1621 0.2672 -0.2345 -0.2155 -0.2534 0.2448 0.2586 -0.2052 -0.3603 -0.2448 0.2483 0.2552 0.3552 -0.1897 -0.1690 -0.1862 -0.2534 0.1638 -0.1931 -0.1845 0.2621 -0.2362 -0.3293 0.2052 0.2759 0.2741 -0.1362 0.4603 0.3310 -0.2448 0.2931 -0.2672 -0.2414 0.5621 -0.2534 -0.2500 0.4948 -0.2931 -0.2655 -0.3086 0.3293 -0.3328 -0.1741 -0.4983 -0.4069 0.2310 -0.3310 -0.2483 0.5345 -0.3328 0.2431 0.2672 -0.2207 -0.3103 0.4155 -0.2138 0.1914 0.1586 -0.2534 0.2328 0.3448 0.2190 -0.3259 0.1621 0.1707 -0.3345 0.3000 -0.3448 -0.1776 0.3345 0.1483 -0.2017 0.3534 -0.2293 -0.2414 -0.2759 0.2431 0.3603 0.1810 0.3414 0.2069 -0.2931 -0.1897 -0.1621 -0.3862 0.2914 0.1793 0.1534 0.2362 0.1655 -0.3483 0.2397 -0.2000 -0.1655 0.1586 -0.2121 0.1931 -0.1897 -0.2034 -0.2621 -0.2500 -0.5207 -0.2879 -0.2276 -0.1397 -0.3328 0.2483 0.3379 0.3759 -0.2259 -0.1948 0.3897 0.2724 0.2672 0.2879 0.2172 0.2931 0.2621 0.3431 -0.3103 0.3017 -0.2828 -0.1603 0.3207 -0.1655 0.1983 0.3741 -0.2138 -0.3793 -0.2190 -0.2586 0.3552 0.2759 0.1310 0.2897 0.1655 0.3138 0.1741 -0.2552 0.1586 0.3621 -0.2379 -0.2362 0.3000 -0.2190 0.4224 -0.2379 0.3862 0.2638 0.5552 -0.2897 0.3345 -0.1552 0.1707 -0.3879 -0.2397 -0.3379 0.4776 -0.1672 0.4828 0.1845 -0.2448 0.2741 0.2310 -0.3052 0.2638 0.1948 0.1741 0.1897 0.3983 -0.2707 -0.2879 -0.2310 0.2448 0.2879 -0.1793 -0.2397 0.2672 0.2069 -0.2586 0.2362 0.4534 0.2448 -0.1914 0.3103 -0.1569 0.2190 -0.3793 0.2190 -0.3155 0.4052 0.3293 0.3172 -0.2397 -0.2655 0.1534 0.2534 0.2000 -0.2414 0.2017 -0.2310 0.3828 0.2948 0.3707 -0.2397 -0.1879 -0.1793 0.2569 0.3017 0.2017 0.2241 -0.1276 -0.2224 0.4276 0.2741 0.1638 -0.3845 0.2224 -0.2155 -0.1983 0.3103 0.2276 0.2845 -0.1621 0.2603 -0.2828 0.2190 -0.2224 -0.2621 -0.2500 0.2052 0.3466 -0.2810 -0.3448 -0.2466 -0.2931 -0.3103 0.2155 0.3103 -0.2276 0.2845 -0.4724 -0.1724 -0.3069 0.1707 0.2500 -0.2707 -0.2448 0.2655 0.2293 0.3086 -0.3621 0.1690 0.3569 0.2741 0.3034 -0.4034 0.1293 0.3293 -0.2190 0.3052 0.2241 0.2293 0.2431 -0.1224 0.3345 -0.2603 0.1897 -0.1862 0.2414 -0.2431 0.1741 -0.1500 0.2724 -0.2500 0.2483 0.2448 -0.3741 -0.2328 -0.3776 0.2724 0.4431 0.3103 0.2448 0.2069 -0.2069 0.2414 -0.1621 -0.3172 -0.3000 -0.2414 0.3000 0.1017 0.3517 0.1897 0.3517 -0.1121 -0.3224 -0.2155 0.1862 0.2397 -0.1862 0.2948 0.3897 0.2414 0.1810 -0.3052 0.3931 0.2414 -0.2500 0.2966 -0.3155 -0.2138 -0.2776 -0.3569 -0.3276 0.2017 0.2500 0.2690 -0.2155 0.2483 -0.2879 -0.3517 -0.2655 -0.4017 0.3103 -0.1879 0.1603 0.1948 -0.1276 0.2190 0.2069 -0.2862 -0.3086 -0.4466 -0.2759 0.3466 0.3379 0.2517 0.3138 0.2414 0.2534 0.4138 -0.2931 0.2328 0.1638 -0.1897 0.1879 0.2448 0.3259 -0.2948 -0.2741 0.2190 -0.2810 0.3293 0.3069 -0.1621 -0.1845 0.2690 -0.1569 -0.1655 0.2379 0.2483 -0.1966 0.3276 0.2638 0.4190 -0.4345 0.3138 0.1897 -0.2621 0.2672 -0.2345 -0.2914 -0.2966 -0.3483 0.5293 -0.2121 -0.2534 0.1707 0.2103 0.2569 0.3017 -0.2707 -0.3328 -0.4034 0.3397 -0.5155 0.2276 0.2328 0.2362 0.1155 0.2931 -0.2397 -0.4517 -0.3586 0.1931 0.3914 0.2448 -0.3379 -0.3086 -0.1966 0.2190 0.2276 0.2707 -0.3431 0.4069 -0.2397 -0.2759 -0.2483 0.2500 -0.2328 0.2138 -0.2362 -0.2190 0.3293 -0.2707 0.2690 0.1672 -0.2862 0.3017 0.1931 -0.1500 0.2569 -0.1966 -0.2552 -0.2207 0.1931 0.2069 0.4172 -0.3224 0.2138 -0.3690 0.2414 0.2155 -0.1724 -0.3034 0.3569 -0.2345 -0.2397 -0.2621 0.1638 0.2569 0.2138 0.3500 0.2776 0.2034 0.1931 0.3466 -0.1603 0.3379 -0.3672 -0.1931 0.2862 0.2414 0.2828 -0.3793 -0.3362 -0.3759 0.1845 -0.3086 -0.2345 0.2103 -0.4534 -0.2328 0.2621 -0.2103 -0.1845 -0.4310 0.3897 0.1655 0.2948 0.3362 -0.1379 -0.1966 -0.2759 0.1500 -0.3190 -0.3828 -0.4569 0.2224 -0.1397 -0.4983 -0.3190 -0.5638 0.3362 0.5517 0.3707 0.2121 0.2638 0.2397 0.2534 -0.5017 0.2793 0.2776 -0.2069 -0.3655 -0.2931 -0.3086 0.1793 -0.2034 -0.2569 -0.2931 -0.2414 -0.2103 -0.1793 0.2086 -0.3017 0.3017 -0.3121 -0.1845 0.2793 -0.4672 0.1293 -0.2259 0.1897 0.0879 -0.1983 0.4552 0.3293 -0.4069 -0.1897 -0.2328 0.2793 -0.2776 0.3483 0.3138 0.4000 -0.1414 -0.2741 -0.2655 -0.2586 0.2707 0.2552 0.3155 -0.2000 -0.2534 0.3638 -0.2103 0.1931 0.2879 -0.3397 0.2724 -0.1483 -0.1707 0.2552 0.2190 -0.3776 0.4517 -0.3828 0.2190 -0.1966 -0.1345 -0.2655 0.1914 -0.1759 -0.2172 -0.2241 0.2983 0.3655 0.3017 0.2776 0.2017 0.2000 -0.2914 -0.2517 -0.1810 -0.1621 -0.3069 0.1845 0.3879 0.3466 -0.3190 -0.2431 -0.3224 -0.3172 -0.1897 -0.2603 0.2052 -0.3448 0.3845 -0.2190 0.2431 -0.4500 -0.3741 0.2914 0.4328 0.2690 -0.2845 -0.2397 -0.3897 0.2069 0.5431 0.2293 -0.1293 0.3414 -0.3155 0.2741 -0.1638 -0.2897 0.2155 0.1569 -0.1707 0.3466 -0.3103 -0.1293 0.2810 -0.2586 -0.2000 0.2017 0.3379 -0.1707 -0.3759 0.3379 -0.2828 -0.2362 -0.2328 0.2810 0.2310 -0.2534 0.2638 0.2845 -0.3052 0.3379 0.3293 -0.2190 -0.2293 0.2500 -0.2569 0.2310 -0.3259 -0.4483 -0.2724 0.2483 0.1776 0.2879 0.1483 -0.1810 0.3500 -0.1741 0.1983 -0.2707 -0.3121 0.3086 -0.2414 -0.3310 0.3190 0.2793 0.4483 -0.1741 0.3983 -0.3707 -0.4724 0.2966 0.3034 -0.4207 0.1966 0.2190 -0.2914 -0.1983 0.1724 -0.3707 0.2655 0.1793 0.1776 -0.2397 -0.3310 -0.2707 -0.4138 0.2638 0.2379 -0.2828 -0.2879 -0.6069 0.2259 0.2034 -0.4293 -0.2810 -0.4103 -0.4069 0.2966 0.1759 0.2138 -0.2552 0.2345 0.2793 -0.3759 0.2086 0.3121 0.3138 -0.2345 -0.3017 -0.2948 -0.2086 0.1966 -0.2241 0.3879 0.1586 -0.1741 -0.3034 -0.2379 0.1069 0.2328 0.2431 -0.2672 0.1931 -0.3052 0.2000 -0.3172 -0.2448 0.3569 -0.1328 0.3603 0.3448 0.1724 -0.4466 0.1655 -0.3672 0.2983 -0.2672 0.3759 -0.2362 -0.3483 0.1914 -0.3690 0.1966 -0.5103 -0.2224 0.3328 0.1966 -0.2224 -0.3224 -0.2552 0.6190 0.3034 0.3103 0.1759 -0.2034 0.2172 -0.1983 -0.2638 0.2879 0.2259 -0.1897 0.4207 0.5000 0.1500 0.3879 0.3879 0.2483 -0.3483 0.2414 0.2517 -0.2069 0.4121 0.3086 0.3879 0.4500 -0.1741 -0.3345 0.3810 -0.1983 -0.2828 -0.2517 -0.2190 0.1483 -0.4017 0.2103 -0.2810 0.2103 0.3828 -0.1155 0.1914 -0.2517 0.2138 0.2431 -0.3052 0.2362 0.3034 0.1638 0.4017 -0.2483 -0.2483 -0.1828 0.5328 0.2328 -0.2103 0.4776 0.2293 0.2052 0.2603 0.1638 0.1034 0.2190 -0.3086 -0.1966 -0.2966 -0.4707 0.3414 0.1586 0.2121 -0.2103 -0.2707 0.2328 -0.3862 0.1741 -0.2845 -0.3379 0.1983 0.2845 0.2431 -0.2621 -0.3034 0.1897 -0.2966 0.3207 0.2431 -0.3379 -0.1776 -0.3259 -0.2069 0.2086 0.2328 -0.2845 -0.1655 0.1845 -0.1379 -0.3603 -0.1655 0.2707 -0.3862 0.2603 -0.1379 0.2069 -0.1621 -0.3259 -0.2845 0.1862 -0.3345 -0.3603 0.3121 0.1845 -0.3276 0.2362 -0.2069 0.2534 0.3500 -0.2534 -0.2397 0.2448" HIT_INDICES="3 25 37 38 52 59 60 65 74 90" ES_PROFILE="0.0741 -0.0069 -0.0017 0.0983 0.0862 0.1345 0.2345 0.3000 0.3310 0.3017" RANK_AT_ES="74.0000" RANK_SCORE_AT_ES="-0.0400"/>
  <DTG RANKED_LIST="SexDevelopmentGenesPRL_remapped.rnk" TEMPLATE="na_as_pre_ranked" GENESET="gene_sets.gmt#HP_HYPOPLASIA_OF_TEETH" ES="0.3043" NES="1.2175" NP="0.2012" FDR="1.0000" FWER="1.0000" CHIP="ftp.broadinstitute.org://pub/gsea/annotations_versioned/Human_Gene_Symbol_with_Remapping_MSigDB.v7.5.1.chip" RND_ES="0.2198 0.2261 -0.2522 0.3921 0.2806 0.2846 -0.2743 0.2680 -0.2395 -0.2498 0.2277 -0.2308 0.3043 0.2490 0.1162 0.2071 -0.1810 0.2877 0.2411 -0.1700 -0.3399 -0.2190 0.1984 -0.1976 -0.3652 -0.3439 0.2877 -0.4134 -0.2830 -0.4838 -0.1881 0.2941 -0.1407 -0.3565 0.2182 -0.3621 -0.3107 -0.3304 -0.2111 -0.3960 -0.1897 -0.2324 0.1960 0.1708 0.4150 0.2190 0.3447 0.1502 -0.3881 0.1945 -0.2372 -0.2885 0.1945 -0.1249 -0.2482 -0.2372 0.2158 -0.1755 -0.3020 0.2830 0.2917 0.2008 0.1289 -0.3668 0.3794 -0.3834 -0.2545 0.2791 0.1589 0.2285 0.1597 0.4538 0.1700 0.1984 -0.3747 0.2759 -0.2087 0.1186 -0.3320 0.3202 -0.1897 -0.4577 0.2632 0.1826 -0.2016 -0.2617 0.2522 0.1929 -0.1660 -0.1589 -0.1787 -0.2783 0.2569 -0.1573 -0.4174 0.1731 0.2285 -0.3154 0.1581 -0.3929 -0.2767 0.2791 -0.4008 -0.2229 0.1360 -0.2190 0.2016 0.3542 0.2229 -0.1850 0.2419 -0.3004 -0.1897 0.3929 -0.1945 0.1660 0.1850 0.2032 0.2372 0.1217 0.2569 0.2379 -0.1407 0.2119 0.4957 -0.2372 0.2656 -0.3407 -0.3352 -0.3708 0.2451 -0.4783 -0.3107 0.2545 -0.2711 -0.4443 -0.4490 0.1510 -0.2308 0.2458 0.1486 0.2617 -0.3534 0.3526 -0.2411 0.2095 0.1984 0.4008 0.2206 0.2032 0.2656 -0.3502 -0.2664 -0.1494 -0.1644 0.1534 0.4229 -0.3273 -0.1352 0.2806 -0.1921 -0.2711 -0.2917 0.2285 0.1984 -0.1858 -0.2000 0.3360 -0.1960 0.2458 0.2704 0.1391 0.2593 0.4095 0.3241 -0.2174 -0.1455 -0.2530 0.1723 0.1233 0.1842 -0.1881 0.3004 -0.4095 0.1810 0.1968 0.1439 -0.1984 0.2103 -0.1715 0.3265 0.4885 -0.4190 -0.2933 0.1660 -0.2798 0.3273 -0.2838 -0.3613 -0.2498 0.1802 0.2324 -0.4190 -0.3138 0.2443 0.1842 0.2063 0.3834 -0.1874 0.2150 -0.2664 -0.2016 0.2063 0.2593 0.2545 -0.3494 -0.2190 0.2577 -0.3660 0.2482 0.2024 0.2024 0.1557 0.1763 0.1597 -0.3067 0.2664 -0.1747 0.3312 0.1573 0.2830 0.4182 0.2672 0.3794 0.3360 0.4356 0.2348 0.3352 0.2229 -0.2877 -0.5051 -0.3099 0.1842 -0.2103 -0.2617 0.3439 0.2182 0.2308 -0.1874 0.3178 -0.2395 -0.1700 0.2055 -0.3494 -0.1715 0.1929 -0.1470 -0.2324 -0.1652 -0.3447 0.2569 -0.3091 -0.2292 0.2024 -0.2174 -0.1810 -0.2063 0.2103 -0.2553 -0.2964 -0.3043 0.2522 0.2957 -0.1881 0.2411 -0.2466 -0.1850 -0.2111 -0.2332 0.1462 -0.1984 -0.3581 0.2198 -0.1850 -0.2134 -0.2530 0.2885 -0.2237 0.2870 -0.2419 0.3273 -0.3526 -0.2846 0.3399 0.3352 0.2719 -0.2625 -0.3043 -0.2095 0.2411 0.2411 -0.1763 0.2190 -0.2458 0.3186 0.3455 -0.1794 -0.2917 0.2767 0.2538 -0.1708 0.1581 0.2221 0.2229 -0.1842 -0.1636 0.2245 -0.3368 0.2411 -0.2806 -0.4704 0.2245 -0.3217 0.1858 0.3573 -0.3012 0.1881 -0.3787 0.1960 0.1787 -0.1810 0.3747 0.3194 -0.2142 -0.1826 -0.3360 -0.2783 0.2632 0.3581 0.3012 0.2364 0.2664 -0.3004 0.1874 0.1581 -0.1787 0.1478 0.1613 -0.3534 0.3889 -0.2482 0.3154 -0.2846 -0.2925 0.1700 0.2672 0.2198 -0.2395 -0.2229 0.2103 0.0972 0.2972 -0.2585 0.2229 0.3565 0.3304 -0.2182 0.2877 0.1984 -0.2972 -0.2419 0.3146 -0.2458 0.3581 -0.1352 -0.2411 0.2569 0.2372 -0.2806 0.1937 -0.2656 -0.3107 -0.1597 -0.1881 -0.2632 -0.2490 -0.4656 -0.2087 -0.2308 0.2221 -0.2221 -0.2490 -0.3447 0.2830 0.1684 0.3534 0.3660 -0.1241 -0.3225 0.1265 -0.5265 -0.2506 0.4142 0.2324 0.3138 -0.4190 -0.1589 -0.2000 0.2917 0.2609 -0.2751 0.1225 0.2482 0.3051 -0.2182 0.2522 -0.1455 -0.4055 -0.2877 0.1826 0.1644 0.2411 0.2791 -0.1945 0.2332 0.2632 -0.2411 0.2411 -0.4577 -0.1186 -0.1542 -0.1589 -0.2403 0.4356 0.2443 -0.3534 0.3146 0.2941 -0.2063 0.2182 -0.2941 0.2696 -0.1676 -0.1597 0.3755 -0.3312 -0.1858 -0.1976 0.1597 -0.2522 -0.2024 0.1968 -0.1937 0.2229 -0.3889 -0.2190 -0.1794 -0.1976 -0.2308 0.2838 -0.2356 0.2198 0.2972 -0.2696 -0.3004 0.2182 0.2032 0.3178 -0.1565 0.2830 0.2190 -0.3194 0.2182 -0.3755 -0.2285 0.2237 -0.1597 -0.2877 -0.1929 0.2696 0.2261 0.2324 -0.2538 0.1676 0.2000 -0.2395 0.1407 -0.2000 0.2798 0.2229 0.4443 -0.1613 0.1834 -0.5012 0.2024 -0.3360 0.2893 0.3802 0.3312 0.2490 -0.1684 -0.1510 -0.1937 -0.2743 0.2656 0.1542 -0.2672 -0.2435 -0.2111 -0.2032 -0.3407 -0.2972 0.3225 0.3755 -0.2316 -0.1281 0.2047 0.2443 0.3565 0.1976 -0.2680 -0.3660 0.2174 -0.1573 0.2625 0.2538 -0.2522 0.2767 0.3399 -0.3913 -0.3700 -0.2134 0.2569 0.1565 -0.1676 -0.3233 -0.2071 -0.2680 -0.3320 0.1194 -0.1589 -0.1968 0.1494 0.3241 0.2364 0.2854 -0.2087 0.2458 0.1921 0.2158 0.2917 0.3581 -0.1874 0.2016 -0.2498 -0.3051 -0.1984 0.1881 -0.3660 -0.2925 -0.2530 0.2451 -0.1874 0.1621 0.1960 0.2664 0.1225 -0.1921 0.2277 -0.3043 -0.1897 -0.2893 0.1794 -0.2190 0.1794 0.2957 -0.1921 -0.4617 0.2190 -0.2933 0.2348 0.3328 -0.2751 -0.2016 -0.3241 -0.4443 0.2791 -0.3225 -0.4577 0.1929 0.2095 0.3399 0.3233 0.3225 0.1502 0.2933 0.1984 0.2704 -0.1810 -0.3921 -0.2569 -0.2348 -0.3091 -0.2719 0.3281 0.1881 -0.2142 0.2182 0.2221 0.2443 0.1067 -0.3107 0.1676 -0.3202 0.1360 -0.3881 0.2806 -0.1826 -0.3581 0.1802 0.2798 0.3960 -0.2743 0.2055 -0.2316 0.2087 0.2285 -0.5043 -0.2047 0.4704 0.3391 -0.2482 0.2032 0.1636 -0.1233 -0.2522 -0.1921 -0.2917 -0.4798 -0.1929 0.1723 0.2798 0.2798 0.2482 -0.3004 0.2522 -0.2545 0.1399 0.2182 -0.3138 0.2435 0.2545 0.2672 -0.2063 0.2490 0.1486 -0.1494 0.3320 -0.4142 -0.2198 0.2395 -0.2704 -0.2261 -0.1842 -0.3660 -0.2221 0.2277 0.3668 0.1526 -0.4348 0.2957 0.2277 -0.3186 0.2577 -0.2609 -0.2870 -0.3439 -0.2696 -0.2324 -0.2071 0.2055 -0.2656 -0.1913 0.1265 -0.3225 -0.2964 0.2277 -0.3091 -0.2316 0.2458 -0.4308 0.1289 -0.1186 0.3020 0.1352 0.3447 0.2545 -0.2435 0.2964 0.1889 -0.1478 -0.2933 -0.1921 -0.5178 -0.4751 0.2016 0.1921 0.1850 0.3976 -0.2672 -0.1889 0.2150 0.2411 -0.2103 0.1897 0.2767 -0.2656 0.2609 0.3225 -0.2071 0.2308 -0.3486 -0.4585 0.2545 -0.2237 0.4095 -0.3178 -0.2000 -0.2119 0.2530 -0.2925 0.2008 -0.1502 0.1217 0.3012 -0.2545 -0.3834 -0.1455 -0.1794 -0.2443 -0.2846 -0.2980 0.2411 0.1787 -0.4174 0.2696 -0.2885 -0.1636 0.4395 0.2395 -0.2569 -0.1755 0.3130 0.1565 -0.1787 -0.3186 0.1328 -0.2055 -0.3700 0.1881 -0.1960 0.2577 0.2379 0.2625 -0.2324 0.2071 0.2372 -0.2364 0.1976 -0.3028 -0.2435 -0.4846 0.2182 0.4498 -0.2419 0.3802 -0.2071 0.2111 0.1597 0.1304 0.2008 0.1731 0.2379 -0.2522 -0.2877 0.3628 -0.2798 0.2625 -0.3146 0.1715 0.3328 -0.2032 -0.1668 0.3265 -0.3020 0.3225 -0.2047 -0.2047 0.2885 -0.1834 -0.4055 -0.2854 0.2119 0.1542 -0.2609 0.1589 -0.2221 0.2933 0.2957 -0.2893 -0.1391 0.3542 -0.2466 0.2980 0.2767 -0.2308 0.1858 -0.2111 0.2877 -0.2609 0.1660 0.2933 0.1652 -0.3368 -0.2704 -0.2285 0.4830 -0.2024 -0.2285 -0.3976 -0.1850 -0.3976 0.2308 0.2190 -0.2704 0.3004 0.2285 0.2885 0.3881 0.2087 0.2182 0.2783 0.4577 0.1399 -0.3565 -0.3708 -0.2672 -0.3352 0.1020 0.1794 0.2316 0.1462 -0.2893 -0.3273 0.2379 -0.3628 -0.2142 0.2593 0.2451 -0.3178 0.2538 0.3051 -0.3051 0.5225 -0.2395 -0.1937 -0.2324 -0.3059 -0.1834 -0.4482 -0.1889 -0.3099 -0.2609 0.3020 -0.2324 0.1937 0.1834 0.2055 0.3059 -0.3328 -0.2680 -0.2609 0.2158 -0.3399 0.1723 -0.4182 -0.2617 0.1628 0.1660 0.3834 -0.2308 -0.1486 -0.2885 -0.2980 0.3929 0.2087 0.2767 -0.2791 0.2095 -0.3265 0.1328 0.3399 -0.2348 -0.3241 -0.2791 -0.2490 -0.1913 0.2095 -0.2047 -0.3194 0.2664 -0.1628 0.1858 0.2696 0.1549 0.2348 0.4134 0.2972 0.2435 -0.2972 0.2008 0.2403 0.2672 -0.1787 -0.2545 -0.2751 0.2119 0.2245 -0.4229 -0.2356 0.2933 0.2751 0.2016 -0.3265 0.1810 -0.2443 0.3881 0.2055 -0.2632 -0.2142 -0.2458 -0.1929 0.2277 -0.2569 0.4182 -0.2047 -0.2372 -0.3099 0.2490 -0.4055 0.5700 0.2451 0.1889 -0.2538 0.3115 0.2174 0.1202 -0.2008 0.2000 0.1842 -0.3360 -0.2356 -0.2324 -0.1407 -0.2617 0.4016 -0.4577 0.2182 -0.2538 -0.1739 -0.3834 0.2577 0.3794 0.2838 -0.1676 -0.2466 0.2656 0.2332 -0.1328 0.1850 -0.2704 0.4095 0.2972 -0.2933 -0.2182 0.2640 0.1731 -0.2846 -0.2292 0.2791 0.1763 -0.2095 0.2877 -0.2000 -0.2158 -0.1447 -0.2798 -0.3043 -0.1897 0.3099" HIT_INDICES="17 20 37 38 52 59 60 74 75 83 90" ES_PROFILE="-0.0569 0.0166 -0.0316 0.0593 0.0372 0.0759 0.1668 0.1447 0.2356 0.2656 0.3043" RANK_AT_ES="90.0000" RANK_SCORE_AT_ES="-0.5700"/>
  <DTG RANKED_LIST="SexDevelopmentGenesPRL_remapped.rnk" TEMPLATE="na_as_pre_ranked" GENESET="gene_sets.gmt#MIR1277_5P" ES="0.3224" NES="1.2195" NP="0.2137" FDR="1.0000" FWER="1.0000" CHIP="ftp.broadinstitute.org://pub/gsea/annotations_versioned/Human_Gene_Symbol_with_Remapping_MSigDB.v7.5.1.chip" RND_ES="0.2638 -0.1828 0.4414 -0.1724 -0.2397 -0.2172 -0.2879 -0.2000 0.2534 -0.1897 0.2397 0.5121 0.2672 0.2707 -0.2655 0.3052 0.2810 0.2586 -0.2966 0.2086 -0.1759 0.2207 0.1655 0.3259 0.2052 -0.2500 0.4983 0.1103 -0.2828 -0.1586 0.2414 0.1603 -0.2517 -0.3121 0.1828 -0.1862 0.1845 0.2931 0.4017 0.4603 -0.3138 0.2776 0.2155 -0.2379 -0.1190 0.2552 0.2017 0.2828 0.2483 0.2776 -0.2552 -0.3103 0.4914 0.2931 -0.2397 -0.2793 0.3207 -0.4293 0.1759 -0.1897 0.2397 0.2034 -0.2655 -0.1828 0.6121 0.2310 0.1966 -0.3017 -0.2879 -0.2138 0.1828 0.2621 -0.2000 0.3241 0.3155 -0.2897 -0.2362 0.1448 -0.3224 0.2052 -0.2241 0.1672 -0.1724 0.3776 0.2724 0.3138 0.2621 -0.1828 -0.2586 0.4086 -0.3672 -0.2828 0.2259 0.2500 0.3500 -0.2172 -0.2155 0.2241 0.2121 -0.2224 -0.3345 -0.1500 0.2655 -0.3121 -0.1966 -0.3828 0.2983 0.2879 -0.3241 -0.2138 -0.2345 -0.3103 -0.1655 0.2293 -0.2845 -0.1552 0.3103 0.2586 0.1638 -0.1707 -0.1914 -0.3276 -0.2776 -0.1586 -0.2621 0.2103 0.2121 0.2155 -0.2552 0.2431 -0.2741 -0.2121 0.2448 -0.2397 -0.1862 0.1672 -0.2483 -0.2672 -0.2379 -0.2190 -0.2172 -0.1534 0.3017 0.1897 0.1931 -0.2638 0.2017 -0.2241 0.3293 0.3190 -0.2707 -0.2845 -0.2690 0.3069 -0.1621 0.1983 0.2500 0.1552 0.2328 -0.3793 0.2069 -0.4552 -0.2672 0.3776 -0.2862 0.2379 -0.2017 0.1552 0.1897 -0.3276 -0.2431 0.4224 -0.2241 -0.1534 -0.2534 0.2586 -0.3879 0.1897 0.4690 -0.2224 -0.3224 0.2103 0.3241 -0.1793 -0.2672 -0.1862 0.2069 0.2793 0.1793 0.1534 -0.2879 -0.2362 0.2552 0.1914 -0.3828 0.3397 -0.1155 0.3707 0.1741 -0.2586 -0.2914 -0.3483 -0.2466 -0.3914 0.2517 0.1793 -0.3000 -0.2793 0.2707 -0.3776 -0.2672 0.2069 0.2621 0.1983 0.3155 -0.5259 0.3000 0.2500 -0.4190 0.4862 -0.2052 0.1759 -0.2966 0.4190 0.3259 0.2397 -0.1672 -0.1931 -0.3345 -0.2328 -0.2155 -0.2500 0.3397 0.2621 -0.1724 -0.3310 0.2241 0.3017 -0.2707 0.2069 0.2172 0.1828 0.2397 -0.2810 0.2966 0.2690 -0.3621 -0.3362 0.3552 -0.2931 0.1828 0.2534 -0.3672 -0.1879 -0.1983 0.3345 -0.1828 -0.1966 -0.2552 -0.3310 -0.1690 0.2224 0.1810 0.2069 0.3259 0.2621 0.2759 -0.1845 -0.2190 -0.3534 0.2414 -0.2103 0.4276 0.1828 -0.3776 0.1672 -0.2397 0.3172 0.1362 0.2103 -0.1621 0.3379 -0.2776 -0.1224 0.2276 0.2466 -0.3207 0.3397 0.2155 -0.1379 -0.3776 0.2897 -0.3328 -0.2069 0.2103 0.2966 -0.2914 0.1897 0.3810 0.2397 -0.2966 0.4034 0.2397 0.2328 0.1879 -0.1534 0.3552 0.1931 0.2621 -0.3328 0.2776 -0.1448 -0.2362 -0.2138 0.3879 0.2431 -0.2310 0.2414 -0.2466 -0.2586 -0.2448 -0.4017 0.5207 0.1741 -0.3276 -0.2534 -0.1931 0.2534 -0.2121 0.1966 -0.2431 0.1276 0.3672 0.1793 0.4259 0.4828 0.2621 0.2569 0.2069 -0.2672 -0.1534 0.4310 -0.2914 -0.2207 -0.2103 0.5017 -0.1966 0.2603 -0.3224 -0.2672 0.1138 -0.1500 -0.2966 0.3328 -0.2310 0.2241 -0.1569 0.2862 0.2086 -0.2586 0.3310 -0.1586 -0.3017 0.3017 -0.3569 0.1672 -0.3448 -0.4914 0.3983 -0.2569 -0.2121 0.1690 0.1655 -0.2086 -0.1466 0.2897 -0.3466 -0.2448 0.3707 -0.3103 -0.4172 -0.2845 -0.3121 0.2776 0.4466 -0.2431 0.3655 0.2759 0.3897 -0.3431 -0.2069 0.3690 -0.3052 -0.3552 0.1414 0.1879 -0.3379 -0.2172 -0.3534 0.3517 -0.2448 -0.2310 0.2259 0.2862 0.3259 -0.3534 0.1828 -0.2017 0.2224 0.2414 -0.2086 -0.3362 0.1897 0.1776 -0.2810 0.1914 0.2224 -0.1879 -0.2621 -0.2810 0.2862 -0.2759 0.2603 0.1966 0.2672 0.4500 0.3086 -0.2241 -0.3345 -0.3034 0.2569 0.1793 -0.4017 -0.2310 -0.2362 0.3034 0.1810 0.2190 0.2000 -0.3069 -0.2397 -0.2276 0.2759 0.4034 -0.1810 -0.2328 0.3190 0.1845 0.2190 0.2431 0.1966 0.1983 0.2793 0.1724 0.2966 -0.2241 -0.2310 0.3845 0.2690 0.2293 0.2569 -0.2207 0.1552 -0.2897 -0.3966 -0.1724 -0.4138 0.1672 -0.2086 -0.2862 -0.2690 0.2138 -0.2052 -0.2224 -0.2000 -0.2379 -0.2259 -0.2517 -0.1483 0.3534 0.4241 -0.1845 0.1810 0.1845 0.1879 -0.1534 -0.1759 0.1638 -0.2621 0.1914 -0.2672 0.2500 -0.1690 0.2310 0.2328 0.1431 -0.2414 0.3017 -0.1586 0.3500 -0.3552 -0.3897 -0.4069 -0.3483 -0.2914 0.2293 -0.2397 0.1741 -0.3672 0.2017 0.1448 0.2345 -0.1931 0.3448 0.3931 0.3052 0.3155 0.2845 -0.4828 -0.3103 -0.2483 0.2534 0.3138 -0.2845 -0.1638 -0.2190 0.3448 0.1362 -0.2345 -0.3000 -0.3052 0.3552 -0.2672 -0.3069 0.4379 0.3466 0.1966 0.2293 0.1638 0.2483 -0.3362 -0.1552 -0.1500 0.2586 -0.3121 -0.2121 0.2603 -0.1397 0.4052 0.2069 0.2276 -0.2224 0.2655 -0.2845 -0.3552 0.2948 0.1328 0.5759 -0.1914 0.3793 -0.1948 0.3448 0.2931 -0.3138 -0.4103 -0.3741 0.4172 -0.4552 0.2069 0.2948 0.2086 0.1397 0.2828 -0.3638 0.2069 0.2897 0.1983 0.3259 -0.3776 0.2328 -0.6017 -0.2466 0.2500 0.2379 0.2155 0.2828 -0.4190 0.4276 -0.2034 0.2845 0.3690 0.2276 -0.3207 -0.3207 -0.3259 0.2931 -0.3069 0.2224 -0.2362 0.2310 -0.2845 -0.3190 0.2362 0.2207 -0.3621 0.4655 -0.3483 0.1707 0.3086 -0.3862 0.2534 -0.3793 -0.1793 -0.2621 0.2397 0.1569 -0.3603 0.1966 0.2069 -0.2155 -0.5000 0.2241 -0.2672 0.3103 0.3517 0.1948 -0.2759 0.2534 0.1741 0.4638 -0.2069 0.2034 0.1931 -0.2741 0.2845 -0.3431 0.2190 -0.3362 0.1897 0.3414 0.2017 -0.3121 -0.4345 0.2448 0.3466 0.3069 -0.2586 -0.2259 -0.1810 -0.3862 -0.3741 0.3000 -0.3207 -0.2276 -0.3293 0.1741 0.4052 0.1345 -0.2672 -0.1810 -0.5069 0.2103 0.2586 0.3517 -0.1310 0.1466 0.3190 0.3569 -0.1707 -0.4569 0.2103 -0.3534 -0.2310 -0.3345 -0.2397 0.4638 0.4241 0.3000 -0.2690 -0.2052 0.2586 0.2586 0.3862 -0.2362 -0.1897 0.2500 0.4034 -0.3276 -0.3052 0.2052 0.1793 -0.2103 0.2086 -0.2655 0.2414 0.2690 0.2586 0.2190 -0.2448 0.2500 -0.1828 -0.3534 -0.2534 0.2293 0.4276 -0.3397 -0.3052 0.3052 0.3690 -0.3276 -0.3190 -0.2034 -0.3190 -0.2414 -0.1845 0.2500 0.2207 -0.1293 -0.2828 0.5293 -0.4241 -0.3034 0.1069 0.2155 0.1328 -0.2810 -0.3448 0.3345 -0.2121 0.3397 -0.2000 0.2414 0.1897 0.4190 -0.2621 -0.2345 -0.3379 0.3586 0.2276 -0.3241 0.1793 0.1707 0.1845 0.2586 -0.1897 -0.2534 0.2448 -0.2466 -0.3586 0.2897 -0.2034 0.2500 -0.2534 -0.2483 -0.2466 -0.1759 0.2328 -0.2655 0.3362 -0.5672 0.2103 0.5259 -0.1621 0.2586 -0.2966 0.2172 0.2121 -0.1724 -0.2155 0.2638 0.2845 -0.2069 0.2603 -0.2052 -0.2948 0.2569 0.1672 -0.1948 -0.5069 -0.3086 -0.1983 0.2241 0.2276 0.1224 0.3362 0.2724 0.2534 -0.2741 -0.2741 0.1776 0.1603 -0.1672 0.2759 -0.2190 0.2914 -0.1931 -0.2362 -0.3086 -0.2638 0.2241 0.1241 -0.2190 0.1586 -0.1879 -0.3362 0.2103 0.3155 0.4638 0.2397 0.2414 0.2569 -0.3828 -0.1483 0.2793 0.3069 0.3879 -0.2224 0.1569 0.2793 0.2914 -0.2259 0.1793 -0.4345 0.2431 -0.2724 0.2483 0.1483 0.3259 -0.3362 0.3983 0.4483 -0.2103 0.1931 -0.3086 -0.4431 -0.2069 -0.2517 0.1586 0.1672 0.2586 -0.1897 0.2483 0.2483 0.3897 0.2879 0.2241 -0.1466 -0.1759 0.2776 0.2793 -0.2000 0.2155 -0.4224 0.2966 0.2569 0.2793 -0.1914 -0.1741 -0.3483 0.1603 -0.1414 -0.4552 -0.3017 -0.2448 -0.2621 0.1879 0.5207 0.2621 -0.2603 -0.2190 0.2000 0.2276 -0.3207 0.1845 -0.1845 0.2948 0.1655 -0.1621 0.2276 -0.2845 -0.2534 -0.2328 0.1517 -0.2103 0.3138 0.2155 -0.2879 -0.2931 0.2552 0.1983 -0.2362 -0.3948 -0.2190 -0.2759 0.2052 -0.2414 -0.1983 -0.1828 -0.3345 -0.3879 -0.2276 -0.3500 -0.5155 0.1948 0.3190 -0.3621 0.1448 0.1966 -0.2431 0.2000 -0.3121 -0.2431 0.3897 0.1397 0.2948 -0.1483 -0.2655 -0.2448 0.3810 0.1845 -0.2983 -0.3155 0.1897 -0.1983 -0.2672 -0.3345 -0.2276 0.3276 0.1914 0.3397 -0.2052 0.2483 0.4724 -0.1569 -0.2276 0.2931 -0.2483 0.4603 0.3000 0.4172 -0.2655 0.3879 0.1414 -0.4069 -0.2345 0.1828 0.2017 -0.4069 0.1552 0.2603 -0.3431 -0.2224 -0.4069 0.3483 0.2414 0.1534 -0.3241 0.1966 -0.3172 0.2966 0.2845 0.1569 -0.2138 -0.4586 0.2224 0.2017 0.2879 -0.1983 0.3724 0.3483 0.2241 -0.2103 -0.2328 -0.2569 -0.1586 0.2362 -0.1879 0.2672 0.2069 -0.2621 -0.4328 -0.2431 0.2879 0.2500 -0.2879 -0.2862 0.1914 0.1931 -0.2690 0.2897 -0.4741 -0.1914 0.2086 -0.2138 -0.2655 -0.1621 -0.2966 -0.3879 -0.2414 -0.4190" HIT_INDICES="1 5 20 29 51 60 61 66 75 90" ES_PROFILE="0.0914 0.1655 0.1448 0.1759 0.0948 0.1259 0.2259 0.2914 0.3224 0.3017" RANK_AT_ES="75.0000" RANK_SCORE_AT_ES="-0.0900"/>
  <DTG RANKED_LIST="SexDevelopmentGenesPRL_remapped.rnk" TEMPLATE="na_as_pre_ranked" GENESET="gene_sets.gmt#HP_ABNORMAL_REFLEX" ES="0.2464" NES="1.2197" NP="0.2055" FDR="1.0000" FWER="1.0000" CHIP="ftp.broadinstitute.org://pub/gsea/annotations_versioned/Human_Gene_Symbol_with_Remapping_MSigDB.v7.5.1.chip" RND_ES="-0.1786 -0.2238 0.2263 -0.1018 0.1328 -0.1102 0.1786 0.1387 -0.1854 0.1599 -0.1549 -0.2602 -0.2789 -0.1215 -0.2066 0.1441 -0.1151 -0.1972 0.1633 0.2563 0.2150 0.1431 -0.2051 0.1303 0.2154 -0.2996 -0.1864 -0.3945 -0.2277 -0.1854 0.1874 -0.1294 -0.2612 -0.1697 0.2061 -0.1279 0.1663 -0.3468 -0.1653 -0.1869 0.2120 0.2533 -0.1072 0.4038 -0.1776 0.2612 -0.2095 -0.1584 0.1825 -0.2243 -0.1584 -0.2671 0.1441 -0.3325 -0.1215 -0.2533 0.2366 0.1490 0.1923 -0.1736 -0.1849 -0.1402 0.2636 -0.1771 -0.2066 0.2204 0.1938 -0.1387 -0.1422 -0.1500 -0.1677 0.4063 0.0930 0.2346 0.2705 -0.1358 -0.2671 -0.2017 -0.2764 -0.2223 0.1535 0.1761 0.1485 0.2017 -0.2602 0.2494 0.1564 -0.2258 -0.1244 -0.2100 0.2612 -0.2120 0.1249 0.2263 0.1805 -0.1131 -0.1515 -0.2986 0.2336 0.1795 0.1481 -0.1353 -0.0939 -0.3301 0.2253 0.3035 -0.1289 0.1761 0.2543 0.1294 -0.2848 -0.3340 -0.1628 0.1599 0.1761 0.2017 -0.1874 -0.2951 0.2041 -0.2435 0.2243 0.1909 0.1682 -0.3060 0.1643 0.2474 -0.2991 -0.1795 0.2499 0.1977 -0.1830 -0.2917 0.1884 0.2523 -0.1717 -0.2076 -0.2848 -0.2612 -0.3242 0.1559 0.2612 -0.1549 0.1456 0.2991 0.2878 -0.2007 0.3045 -0.2858 -0.2312 0.2204 0.2027 -0.1864 0.2027 -0.2499 0.2459 0.1874 -0.2986 -0.3020 -0.2179 0.1171 0.2218 -0.2440 -0.4122 -0.2228 -0.1667 -0.1854 -0.2440 -0.1756 -0.3187 0.1510 0.2509 -0.1810 -0.2543 -0.2381 0.1830 -0.1618 0.2882 0.2779 -0.2071 0.1013 -0.2882 0.2095 -0.2494 0.2213 -0.1431 -0.1294 0.1663 -0.1599 -0.1638 -0.3079 -0.2341 0.1864 0.1874 0.2873 0.2577 -0.3384 0.1205 -0.1564 -0.1171 -0.2376 0.2346 0.1545 -0.2164 0.1235 0.2779 -0.1244 0.2366 -0.2435 -0.1874 0.1992 0.1545 0.2459 0.3094 -0.1264 -0.1948 0.2204 0.1874 0.2636 -0.1840 -0.1584 -0.2440 0.1126 -0.3842 -0.1500 -0.2966 0.3807 0.2110 -0.3699 -0.1195 0.3089 -0.1510 0.2789 -0.1053 0.1736 0.2253 -0.3655 -0.1909 -0.1249 -0.1515 0.2041 0.2076 -0.1727 -0.1751 -0.2007 -0.1618 -0.2184 -0.3384 0.1323 0.3281 0.2882 -0.2450 0.2017 0.1289 0.1840 -0.1884 -0.1284 0.1658 0.2459 0.2017 0.1864 0.1525 -0.1938 -0.2218 0.1451 0.2263 -0.1279 0.1731 0.2051 0.4053 0.1722 -0.2499 -0.1225 0.1992 0.1574 0.1377 0.1790 -0.2036 -0.1328 -0.1697 0.2287 -0.1869 -0.2961 0.2238 0.2076 -0.1997 -0.1195 0.1845 -0.1820 0.2332 -0.1761 0.2833 -0.2533 0.2189 -0.1904 0.3325 -0.2095 0.1604 0.2297 0.1136 0.1490 0.2066 -0.2592 -0.2587 -0.2031 -0.2031 -0.1510 -0.1284 0.1805 0.2533 0.0959 0.1515 0.1225 0.1840 -0.1909 -0.1377 -0.1338 0.1997 -0.1141 0.1303 0.3000 -0.2277 -0.2435 -0.1820 -0.2100 -0.2287 -0.2086 0.1840 0.1176 0.1727 -0.1820 0.1805 0.3246 -0.1412 -0.1923 0.1318 0.2474 0.2189 -0.1328 -0.2159 0.2346 -0.1303 0.2154 0.1569 -0.2371 0.1963 -0.2568 0.1476 0.2312 -0.1909 0.1712 -0.2086 0.1456 0.1249 0.1717 0.1594 -0.1692 -0.1628 -0.1210 -0.3443 0.3419 0.2287 0.2135 -0.1235 -0.2341 -0.1776 0.2902 -0.2051 -0.1933 0.2656 0.2218 -0.2464 -0.1569 -0.1889 0.2027 0.1254 -0.1510 0.1633 -0.2194 0.1722 0.2145 0.1977 0.1284 0.1490 -0.1377 -0.2120 0.2907 -0.2612 -0.3443 -0.1977 0.2858 0.3232 -0.1343 0.3724 -0.2400 -0.1318 -0.1589 0.1599 -0.2154 -0.2189 -0.2937 0.3492 -0.2927 0.1909 -0.2051 -0.1594 0.2322 0.2248 -0.1771 0.1151 -0.2332 0.2273 -0.2110 0.1776 0.1731 0.1840 0.2518 0.1815 -0.1402 -0.1284 0.2464 -0.2425 0.2882 0.1308 0.2415 -0.1579 0.2263 -0.1786 -0.2120 -0.2091 -0.2661 0.2125 -0.1584 0.1972 0.1564 0.2135 -0.2391 -0.2622 0.1515 -0.1540 0.1338 0.2287 0.3546 0.2391 -0.1363 -0.1667 -0.1667 -0.2937 0.2425 -0.2464 -0.1505 0.0925 0.2036 -0.1485 0.1918 0.1815 -0.1121 -0.2194 -0.1466 -0.2494 0.1776 -0.1441 -0.1254 -0.1653 0.1830 0.3035 0.1677 -0.1771 0.1771 0.2150 -0.2248 -0.2464 0.1525 0.1899 0.1663 -0.3104 0.1599 0.2145 0.1540 -0.1136 0.2435 -0.2833 0.1913 0.1505 0.1313 0.1899 0.2435 0.2007 0.1264 -0.1805 0.2356 0.2110 0.2577 0.2636 0.1338 0.1599 0.3128 0.2450 0.1884 0.2125 -0.2346 -0.2307 -0.3010 -0.1722 -0.1530 0.1909 -0.1845 0.1328 0.1702 -0.3655 -0.2238 0.2612 0.1820 0.1466 -0.1107 -0.3079 -0.2263 -0.3340 -0.1431 0.1771 -0.2587 -0.4063 0.0954 0.2228 0.1466 0.1284 0.2031 0.2228 0.1830 -0.2307 -0.2169 -0.2715 -0.1530 0.2017 0.3945 -0.1303 -0.3360 -0.2273 0.1933 -0.1884 0.2307 -0.1805 -0.2941 -0.2341 -0.1476 -0.1795 -0.1663 0.2464 0.1490 -0.3079 -0.1535 0.1638 -0.1722 0.1269 0.1845 -0.1343 0.1963 0.1205 0.2277 -0.1284 -0.3758 -0.3173 -0.2646 -0.1667 0.2017 0.2730 -0.1392 0.2459 0.2110 -0.1840 -0.1303 -0.2858 0.1441 -0.3000 0.3783 -0.2263 -0.2425 -0.1225 -0.1736 -0.1441 0.2937 -0.1269 0.1820 -0.1638 0.1687 -0.1377 0.1195 0.1628 0.2169 0.2464 0.2213 -0.1323 -0.2976 -0.3197 0.1559 -0.3699 -0.1062 -0.1608 0.1899 0.2027 0.1712 0.1889 0.1667 0.1786 0.1008 0.2273 -0.2720 0.1372 -0.2317 0.2976 -0.1840 -0.1722 -0.1604 -0.1289 -0.2612 -0.1323 0.1604 0.1584 -0.1481 -0.2577 0.1923 -0.1569 0.1564 -0.1594 0.1633 0.2730 0.1727 0.1786 0.2528 -0.2671 0.2282 -0.1569 -0.2041 -0.1943 0.1564 -0.2002 -0.2809 0.1072 0.2577 -0.2145 0.1318 0.2312 0.1092 -0.1225 -0.1810 0.1308 -0.3246 -0.2789 -0.2332 -0.0964 0.1436 -0.1628 -0.3128 -0.2848 -0.2577 0.2277 0.1077 -0.3212 0.1795 0.1904 -0.1308 0.3128 -0.2450 -0.2391 0.1417 -0.1628 -0.1658 0.1997 0.1692 -0.2312 0.2179 0.2991 -0.1909 -0.1343 0.2696 -0.1771 0.1904 -0.1628 0.2012 0.3384 -0.1667 -0.1082 0.2450 -0.1899 0.1854 0.1968 0.1795 0.1899 -0.2533 0.1869 0.2194 0.1441 -0.1736 -0.1845 0.1485 -0.2405 -0.2740 0.2248 -0.2415 0.1623 0.1540 0.2066 0.2587 0.2159 0.1874 -0.2553 0.1067 -0.1584 0.1540 0.2833 0.1220 0.1318 -0.1067 0.1667 -0.1884 -0.1820 0.2213 -0.2543 0.1205 0.2440 0.1608 -0.1751 -0.1830 -0.3060 -0.1599 -0.2371 0.1830 0.1697 0.1141 0.2253 -0.3468 0.2691 0.1913 0.2932 -0.1190 0.1786 0.1628 -0.2346 -0.1904 -0.0861 0.2932 0.1717 0.2558 -0.2238 -0.2627 0.1958 0.1736 -0.1909 0.1736 0.2932 0.2041 -0.1727 0.2120 0.1564 -0.1392 -0.2696 0.2563 0.1938 -0.1594 0.4225 0.1525 0.2941 0.1397 -0.2051 0.2730 -0.1471 -0.3384 0.1540 0.1604 0.1141 -0.2238 0.2071 -0.2376 -0.1584 0.2036 -0.1727 0.1982 0.1904 -0.1377 0.1530 0.2715 0.2627 0.1176 -0.1397 0.1604 0.2213 0.1702 0.2120 0.3035 0.1235 -0.2179 -0.4904 0.2228 -0.1727 -0.2602 -0.3232 -0.2873 -0.1308 -0.1200 0.1363 0.2681 0.3187 -0.1545 0.2425 -0.2066 0.2051 0.2071 -0.1746 0.2568 -0.1923 -0.1338 -0.1948 -0.2696 0.1594 0.1717 -0.1353 0.1771 0.1761 0.1943 0.2189 -0.1997 -0.2341 -0.2228 0.1638 -0.2671 0.2007 0.1594 -0.1495 0.2755 0.1490 -0.2179 -0.1549 0.1156 -0.1781 0.3000 -0.2007 -0.2391 0.2892 -0.1864 -0.1854 0.2366 -0.2897 -0.3537 -0.2086 0.1446 -0.2484 0.2017 0.1638 0.1628 0.2277 0.2882 -0.1318 0.2764 0.2287 0.0984 -0.1746 0.0939 -0.1736 -0.2415 0.1638 0.1589 0.2474 -0.2907 0.3886 -0.1515 0.1972 0.1451 -0.1805 0.1156 0.1195 -0.1466 -0.3325 0.1028 0.1712 0.1712 0.1781 0.1702 0.1343 0.1545 0.2376 0.2071 0.2671 -0.1259 -0.2587 -0.2976 -0.1909 0.1431 -0.1490 -0.1702 -0.1466 0.2636 0.1904 -0.1972 0.2204 0.1013 0.2041 0.2518 0.1771 0.1535 0.1422 0.3246 -0.1667 -0.2341 0.1456 -0.2789 0.2007 0.1830 0.2238 -0.1830 -0.1904 -0.1687 -0.2002 -0.1702 -0.1161 0.2273 -0.1446 -0.1436 -0.2681 0.1628 0.1205 -0.2051 -0.1599 -0.3173 0.2646 -0.2095 0.4038 0.1722 0.2120 0.1500 -0.1692 0.1535 -0.2110 -0.1141 0.1190 -0.2499 0.2504 -0.1643 -0.1363 -0.2656 0.1810 -0.1072 -0.3128 0.1530 -0.1795 -0.2031 0.1456 -0.1992 -0.1166 0.2366 -0.1677 -0.2071 -0.1594 0.1864 0.1151 -0.1658 -0.1117 0.2051 -0.1874 -0.3187 0.1323 -0.2730 -0.2745 0.1028 0.3010 0.2459 0.2696 0.2258 0.1845 0.2533 0.1682 0.2612 0.2366 -0.1318 0.1422 0.2568 0.2686 0.2213 -0.1722 -0.1397 -0.1628 0.1471 0.1968 0.1786 -0.1397 0.2450 -0.1727 -0.3325 0.3291 0.2450 -0.1058 -0.2415 -0.2346 -0.2450 -0.2076 0.2587 -0.1303 0.1377 -0.1604 -0.2218 -0.1195 0.2031" HIT_INDICES="5 13 20 27 33 35 44 48 51 52 63 65 68 75 77 83 88 92 113" ES_PROFILE="0.0059 -0.0069 -0.0103 -0.0138 -0.0079 0.0354 0.0133 0.0379 0.0718 0.1244 0.0836 0.1269 0.1608 0.1574 0.2007 0.2066 0.2218 0.2464 0.1121" RANK_AT_ES="92.0000" RANK_SCORE_AT_ES="-0.6400"/>
  <DTG RANKED_LIST="SexDevelopmentGenesPRL_remapped.rnk" TEMPLATE="na_as_pre_ranked" GENESET="gene_sets.gmt#HP_ABNORMALITY_OF_SECONDARY_SEXUAL_HAIR" ES="0.2721" NES="1.2205" NP="0.2051" FDR="1.0000" FWER="1.0000" CHIP="ftp.broadinstitute.org://pub/gsea/annotations_versioned/Human_Gene_Symbol_with_Remapping_MSigDB.v7.5.1.chip" RND_ES="0.1856 -0.2991 -0.3243 -0.2288 0.2631 0.3405 -0.3928 -0.2937 0.2072 0.2036 0.1730 -0.2306 -0.1964 0.1712 0.1622 -0.2577 0.1495 0.1892 -0.1694 0.1441 0.2126 0.2757 -0.2901 -0.3622 0.1550 0.2559 0.4324 -0.2883 -0.1874 -0.1225 0.5009 0.1784 -0.1640 0.2198 -0.1964 0.1622 0.2216 0.1766 -0.1946 0.2631 0.2973 0.1369 -0.1928 0.2126 0.2108 -0.2901 -0.1423 0.2523 -0.2216 -0.1405 -0.2036 0.2505 -0.2432 -0.1640 0.1532 0.3045 0.1586 0.2216 0.1640 -0.2414 0.3550 0.2288 0.2486 0.2432 0.1459 0.1441 0.1892 0.2919 0.2036 0.2396 -0.2090 0.2432 -0.2937 -0.3207 -0.3315 0.1856 -0.2342 -0.2162 -0.1225 -0.1712 0.1982 0.2270 -0.2396 0.3297 0.2577 -0.2000 0.2306 -0.3117 0.1892 -0.2000 0.1766 -0.2396 -0.2396 -0.1243 -0.2486 -0.2901 -0.1586 0.1405 0.2865 -0.1207 -0.3153 -0.2721 0.1946 0.1874 -0.2072 -0.2450 0.1279 0.1712 0.2991 0.1856 -0.1694 -0.2378 -0.1676 0.3568 -0.1441 0.2144 -0.1802 -0.2198 0.1495 -0.2216 -0.1351 0.1820 -0.1117 0.3622 0.2018 -0.1910 -0.2198 -0.1351 0.2360 -0.2180 -0.1405 -0.1712 -0.1604 0.1766 -0.2270 0.1333 0.3027 -0.4018 -0.1640 0.1982 -0.1766 -0.2757 -0.3730 0.1604 0.2162 0.2054 -0.1694 0.1387 -0.3694 0.2486 -0.2883 0.1586 -0.2955 0.2973 0.1514 0.2234 -0.1910 -0.2631 0.1874 0.1946 -0.1766 0.1784 0.3243 -0.1261 0.2072 0.1261 0.1730 0.2126 0.1766 -0.1640 0.3171 -0.2973 0.1802 -0.2090 -0.1261 0.1928 0.1946 -0.2721 -0.1856 -0.1766 -0.1766 -0.2108 -0.1658 0.1964 0.1369 0.2270 -0.1856 0.2847 0.1730 -0.2324 -0.1676 0.4468 0.3171 0.3802 0.1712 -0.1928 -0.2396 0.2559 -0.3441 -0.1081 0.2991 -0.2468 -0.1946 0.1622 -0.1910 -0.3045 0.2685 0.2685 -0.2865 -0.1820 0.0973 0.2559 0.2973 -0.0919 0.3081 0.2378 -0.2739 0.2847 -0.1477 0.2505 0.2432 -0.1928 0.1658 0.2000 0.2072 0.3135 0.2144 -0.2847 -0.3135 -0.1802 0.1243 0.2486 0.2072 0.2505 0.1333 -0.2775 0.1423 0.2018 -0.1910 0.2577 0.2180 0.2613 -0.2432 -0.2378 0.2036 -0.4270 -0.3225 -0.1622 0.1820 -0.1712 0.1856 0.1604 0.1279 0.5027 0.1550 -0.2432 -0.2991 0.2523 -0.2991 0.1766 0.1640 0.1550 0.2216 0.2108 -0.2144 0.2396 -0.2306 -0.2937 -0.1243 0.4162 -0.2270 -0.3532 -0.1459 -0.3153 0.1459 -0.2523 -0.2378 0.1748 0.3477 0.1712 -0.1604 0.2090 0.3423 0.1586 -0.1928 -0.1225 -0.1315 0.3153 0.4595 -0.1928 0.1441 0.3063 -0.1658 0.2306 -0.1802 0.2613 -0.2036 -0.1856 -0.2324 -0.2595 0.2126 -0.2162 -0.2234 -0.2793 -0.2396 -0.1676 -0.1856 0.2306 0.2162 -0.1027 0.2919 0.1748 0.1387 -0.2649 -0.2018 0.1766 -0.2072 0.2306 0.2198 -0.2378 -0.1387 -0.2775 -0.1099 0.2757 -0.2541 -0.1802 -0.2072 0.2450 0.1910 0.1946 0.2000 -0.2991 0.1892 -0.1982 -0.0811 0.2360 0.2721 0.1550 0.2973 -0.2162 0.3441 0.1748 -0.2919 -0.1856 -0.1477 0.2324 0.1622 -0.2685 -0.1982 0.1117 -0.2523 0.1802 -0.2342 0.2072 -0.3405 0.2486 0.1892 -0.2432 -0.2162 0.1622 0.1532 -0.2450 -0.2901 -0.2270 -0.3153 -0.3315 0.1856 0.1550 -0.1622 -0.1712 0.2432 -0.1694 -0.2252 0.2486 0.1604 -0.1495 0.2216 0.1730 -0.1405 -0.1712 0.1495 -0.2901 -0.2000 -0.3027 0.1964 0.1279 -0.2829 0.1802 -0.2829 -0.2432 0.2270 0.2901 -0.1063 -0.3441 0.1982 -0.2486 -0.2162 -0.2270 -0.3117 0.1946 0.2090 -0.1820 -0.2054 -0.1477 -0.1351 0.2541 0.2486 -0.2234 -0.1730 0.2324 -0.1586 -0.2505 0.1387 -0.2216 -0.1694 -0.2685 -0.1730 0.1820 0.2378 0.2721 0.1586 0.1892 0.2739 0.2649 0.1874 0.1730 -0.3964 0.2486 -0.2649 -0.2180 0.3784 -0.2054 -0.1423 -0.1369 -0.2523 0.1532 -0.2252 -0.2054 -0.1640 -0.1784 -0.2523 0.1694 -0.2018 0.2450 -0.2793 0.1928 -0.1279 0.1514 -0.3315 0.1874 -0.1676 0.3261 -0.1622 -0.2306 -0.2054 0.2126 0.1784 -0.3045 -0.2360 -0.1550 0.2937 0.1441 0.3622 0.1730 0.3225 -0.2649 -0.3135 0.2162 -0.2036 0.3171 0.1333 -0.3243 -0.2595 0.1676 0.1982 0.2288 -0.2342 0.1892 -0.2108 -0.2054 -0.2559 -0.1369 0.2126 0.1586 0.1874 0.2252 0.1261 0.1856 -0.2090 -0.3063 0.1856 -0.3586 0.2252 -0.3784 -0.1459 -0.1676 0.1441 -0.2180 -0.1856 -0.1802 -0.1676 0.1279 0.1874 -0.3333 0.2793 -0.1495 -0.3261 -0.2541 -0.1586 0.1405 0.2342 -0.1982 -0.1874 0.2468 -0.1694 -0.2324 -0.1892 0.1532 -0.1712 -0.2829 -0.2216 -0.3622 0.2414 -0.2054 0.2090 -0.1423 0.2306 -0.1640 -0.1405 -0.2180 -0.1694 -0.1874 0.3946 -0.2018 -0.1423 -0.2018 0.2991 0.2090 0.1387 0.2955 0.3676 -0.2018 -0.2450 0.1315 0.1099 0.1784 0.1532 0.3333 0.2613 0.1423 -0.2018 -0.1604 0.2324 -0.2090 -0.1189 -0.2631 -0.3874 -0.2613 0.1838 -0.1946 0.1802 -0.1838 0.2018 0.1640 0.2234 -0.2216 0.2919 0.3550 -0.3027 0.2486 0.2703 -0.2180 0.1640 -0.1514 0.1568 -0.2018 -0.1568 0.2775 -0.1477 -0.2847 0.1730 -0.2324 0.2054 -0.3477 -0.3369 0.1405 0.1622 0.2108 -0.2919 0.3910 0.2216 0.1640 -0.2505 -0.1964 -0.2360 -0.3351 -0.2793 0.2198 0.2324 -0.2252 0.3928 -0.1550 0.1910 0.2901 0.1261 -0.1838 0.2631 0.1964 0.1712 -0.1207 0.1964 0.2486 0.2180 0.3477 -0.2775 -0.2360 -0.1982 -0.4018 -0.1586 0.2937 0.2180 0.2144 0.2324 0.3099 -0.2775 -0.1532 -0.2450 -0.3676 0.1405 -0.1802 0.1712 -0.2523 -0.3766 0.3189 0.1640 -0.1802 -0.1279 0.3225 0.2468 -0.1658 -0.1694 -0.2216 -0.3423 -0.2018 -0.3405 0.1441 0.1730 -0.1676 -0.1315 -0.1820 -0.1910 -0.2072 -0.2108 0.1982 0.1892 0.3279 -0.1387 0.1838 -0.1405 0.3802 -0.3550 -0.1838 -0.1586 -0.2505 -0.2793 -0.1784 -0.1640 0.3495 -0.2234 -0.2541 -0.3153 0.2324 -0.3261 -0.2288 0.1658 0.1748 -0.2180 0.4036 0.2991 0.3694 -0.1315 0.2414 0.1099 -0.2072 -0.2613 0.2216 0.2901 -0.1243 -0.2180 0.2523 -0.1820 0.2901 0.1694 0.2667 0.1982 0.1694 0.2090 -0.3838 0.1622 0.2234 0.2000 0.1766 0.2865 0.1676 0.2324 0.2306 0.2324 0.2450 0.2883 -0.2468 0.2775 -0.4919 -0.3027 0.1441 -0.1802 0.2685 -0.2649 0.2613 -0.1766 -0.2090 0.1856 0.2342 -0.2432 -0.3405 -0.1766 0.3550 0.2090 0.2811 0.3189 0.1712 -0.4288 -0.2216 0.2252 0.1441 0.2252 0.1514 0.2054 -0.2595 -0.2991 0.3477 -0.1784 0.2378 -0.2342 0.1946 0.3838 0.2216 -0.1477 -0.2450 0.3135 -0.1550 0.2703 -0.1892 0.1514 0.1838 0.1640 0.2018 -0.3405 0.2306 0.2018 -0.3315 0.2090 -0.2144 -0.1207 -0.1297 -0.3153 -0.2613 -0.2234 0.2847 0.3045 -0.2252 0.2162 0.1838 0.1604 -0.1856 -0.2198 0.3135 -0.2072 -0.1369 -0.3495 0.2541 0.2667 -0.2072 -0.2523 -0.1568 -0.1748 0.1784 -0.1676 0.2396 -0.2018 0.2072 0.2216 -0.2252 0.1532 -0.3045 -0.2270 -0.2054 0.1532 -0.2126 -0.2595 0.1802 -0.1477 0.2613 0.1676 0.1550 0.1784 0.2072 0.2072 0.2505 0.1802 0.1405 0.2919 0.1081 -0.1874 0.2577 0.2306 0.1550 -0.2595 -0.1928 0.1856 -0.4090 -0.2054 0.2414 -0.2000 -0.3279 -0.2126 0.1117 0.1658 0.4162 -0.3766 0.2973 0.1946 0.1495 -0.1982 0.2775 0.2198 0.1802 0.1459 -0.2378 0.1189 -0.1892 0.2649 -0.2234 0.3189 -0.1315 0.4342 -0.1351 -0.3351 0.1189 -0.1892 -0.1982 -0.1982 0.3009 -0.1009 0.2396 -0.2198 -0.2468 0.1676 0.2072 -0.3189 -0.1694 -0.1730 -0.2000 -0.2450 0.1928 -0.2090 -0.4631 0.2649 0.2036 0.2198 0.1820 -0.3387 0.1694 0.2703 0.3117 -0.2991 0.1495 0.3387 -0.2468 0.1405 0.2162 -0.3748 0.1441 0.2144 0.2270 -0.1982 0.2667 -0.2505 0.1315 -0.1117 0.2108 0.2505 0.1784 -0.2126 0.3532 0.4000 0.1387 -0.1802 -0.3135 -0.2108 -0.2559 0.2306 -0.2613 0.2721 -0.1550 0.2342 0.4288 0.3730 0.4414 0.1928 0.2378 -0.2649 0.1604 -0.1243 -0.2342 -0.1946 -0.1532 -0.2126 0.3333 0.2252 0.1748 -0.1694 -0.1495 0.2378 -0.3369 -0.2631 0.2126 0.1279 0.2847 -0.2036 -0.2721 -0.2018 -0.1405 -0.2000 -0.3441 0.2360 0.3135 -0.0955 -0.2775 0.1856 0.2198 -0.2486 0.2000 0.2288 -0.2486 0.2234 0.2919 0.2703 -0.2234 0.1315 -0.2613 0.1856 -0.1784 -0.3009 -0.1568 -0.2036 0.2757 0.1856 -0.1189 0.2757 -0.2793 -0.2505 -0.2108 0.2450 0.1712 0.1423 -0.2036 -0.3171 0.1820 0.1982 -0.1477 0.1351 0.1784 0.1477 -0.1946 -0.2000 -0.4685 -0.2162 0.3117 0.1820 0.1243 0.2306 0.1459 -0.1459 -0.1586 -0.2468 0.2919 -0.1045 0.1009 0.2018 0.2342 -0.1856 -0.1784 0.2324 0.1658 -0.2072 -0.1135 -0.1928 -0.1928 -0.1405 0.1730" HIT_INDICES="1 7 8 10 12 23 31 36 51 62 63 76 113 116 122" ES_PROFILE="0.0577 0.0793 0.1459 0.2036 0.2613 0.2378 0.2414 0.2721 0.2126 0.1892 0.2559 0.2144 -0.0432 0.0054 0.0270" RANK_AT_ES="36.0000" RANK_SCORE_AT_ES="5.8500"/>
  <DTG RANKED_LIST="SexDevelopmentGenesPRL_remapped.rnk" TEMPLATE="na_as_pre_ranked" GENESET="gene_sets.gmt#HP_JOINT_LAXITY" ES="0.2593" NES="1.2221" NP="0.2028" FDR="1.0000" FWER="1.0000" CHIP="ftp.broadinstitute.org://pub/gsea/annotations_versioned/Human_Gene_Symbol_with_Remapping_MSigDB.v7.5.1.chip" RND_ES="0.1944 -0.2130 0.2037 -0.2130 -0.1667 0.1574 0.2407 -0.2778 0.2778 -0.1111 -0.3056 -0.1204 0.1389 0.1574 -0.2963 -0.1389 0.1574 0.1204 -0.3056 0.1204 0.2778 0.1944 0.1667 -0.1759 0.1389 -0.4167 0.1111 0.2315 -0.1667 0.2500 0.1852 -0.2963 0.1296 0.2130 0.1667 0.1759 -0.1481 0.2130 0.1667 -0.1852 0.2407 -0.1204 0.1019 -0.1111 -0.3611 0.1574 0.2130 -0.1759 -0.2222 -0.2685 0.2315 -0.2870 0.2315 -0.1481 0.1481 0.1111 -0.1852 -0.2130 -0.2315 -0.2037 -0.3333 0.2037 0.1852 0.2593 0.2130 0.2037 -0.2130 0.1667 0.1481 0.2130 -0.1667 0.2778 -0.2500 -0.1296 -0.2037 -0.1944 0.1852 -0.1204 0.2315 -0.1574 -0.1944 0.1389 -0.1944 0.1759 -0.1389 -0.3426 0.1574 0.4352 0.1389 -0.1574 0.2407 -0.1759 0.2130 -0.1111 0.3056 0.2593 0.2870 0.3426 0.2407 0.2037 0.3241 0.2870 -0.2778 0.4352 0.2407 -0.1574 -0.1667 -0.3056 -0.1481 -0.1574 -0.1481 -0.2407 0.3426 -0.1574 0.3056 -0.2130 0.1759 -0.1667 0.2685 0.1759 -0.2593 0.3519 -0.1389 0.2963 0.2037 -0.2222 -0.1481 -0.2315 -0.2222 -0.1481 -0.2593 0.1759 0.0741 -0.2593 -0.2222 0.1944 0.2685 -0.1111 -0.1852 0.1852 0.2593 0.2222 -0.1296 0.2130 -0.1481 -0.2130 0.2130 -0.2870 0.2037 0.1759 -0.3148 0.1852 0.1204 -0.3519 -0.1852 0.2315 -0.2593 0.1296 -0.2500 0.1759 -0.2778 0.2407 0.2500 0.1296 0.1759 0.1574 -0.1944 -0.2037 0.1944 -0.1481 0.1759 -0.1944 -0.2407 0.2130 0.1389 0.1574 -0.2778 0.1389 0.3426 -0.1481 -0.3333 -0.1852 0.1944 -0.1759 0.2963 0.1296 -0.2778 0.2407 -0.1574 0.1389 0.2037 0.1574 0.2778 -0.2407 -0.2130 0.2222 -0.2778 -0.1111 0.2130 -0.2037 -0.1389 -0.1481 0.2500 0.1389 -0.2037 -0.2037 0.3333 -0.2407 0.1481 -0.1019 -0.2315 0.1296 0.2130 -0.1389 -0.1667 0.1852 0.3056 -0.2315 0.2685 -0.2500 -0.2593 0.1204 -0.1852 -0.2315 0.2778 -0.1389 -0.2500 0.2685 0.1852 0.2222 -0.1759 -0.1296 0.1574 -0.1296 0.1481 -0.1481 -0.2222 -0.1852 0.1574 0.1667 0.1574 0.1296 0.1759 0.2500 0.2685 0.1296 -0.1944 0.2222 0.1852 -0.2222 0.1389 -0.1852 -0.1944 -0.2222 0.2130 -0.3148 -0.2130 0.1111 0.4259 -0.2593 -0.2130 0.1667 0.1944 -0.2685 -0.2037 -0.2685 -0.2870 0.2963 0.1574 0.2407 0.2315 0.1481 0.1852 -0.2593 -0.2222 0.2130 0.2407 0.2407 0.1667 0.1481 0.2130 0.3056 0.2315 -0.1574 0.2963 0.2222 0.1389 0.3519 0.1574 -0.2037 -0.2037 0.2315 0.1667 0.1111 -0.1296 -0.2778 0.2130 -0.2037 0.2222 0.3056 0.3148 -0.1389 -0.3148 0.1852 -0.2130 0.4259 0.2500 -0.1574 -0.3704 0.1667 -0.1574 0.3241 -0.2685 -0.1111 -0.1667 -0.2037 -0.1667 -0.2963 0.1759 -0.1852 -0.3148 -0.2222 0.1574 0.1667 -0.1944 0.1944 0.2593 0.1296 -0.3426 -0.1574 0.2407 0.2222 0.1389 -0.1759 0.1944 -0.3056 -0.1667 -0.1389 -0.2685 0.1296 -0.0926 -0.1944 -0.2870 -0.2407 -0.1296 0.1019 0.1481 -0.2130 0.2130 0.2870 -0.3148 0.1759 -0.2685 -0.2963 0.1759 -0.1296 -0.1759 0.2037 0.2222 -0.3519 0.1389 0.1574 0.1667 -0.2222 -0.3519 0.2037 0.1389 0.1944 -0.2593 0.2778 0.2500 0.2222 -0.2685 -0.1667 0.2500 -0.1759 0.4722 0.2778 0.3426 -0.2500 0.2685 -0.2315 0.2593 -0.0926 0.2778 -0.2037 -0.2315 0.1852 0.2500 0.1667 -0.1296 0.1852 0.1296 -0.3519 0.1481 -0.2130 0.2407 -0.3611 -0.1389 0.2315 -0.2963 0.2500 -0.1759 0.2130 0.2130 0.2685 -0.1852 0.0833 -0.2407 -0.3611 0.2315 0.1852 -0.2037 -0.1481 -0.3056 -0.2037 0.2037 -0.1296 0.1944 -0.1019 -0.1019 0.1111 -0.2130 0.2222 -0.2130 -0.2315 0.1759 -0.2963 -0.1667 0.1667 0.1574 -0.1944 0.3056 0.2037 0.2500 0.2500 0.1944 -0.1852 0.2685 -0.1019 0.2778 -0.1574 0.1481 0.2593 0.3148 -0.1667 0.2685 -0.2500 0.1389 0.1759 -0.4167 -0.1944 -0.1574 0.1944 0.2315 0.3148 -0.2407 -0.2963 -0.2963 -0.2037 -0.1759 0.2685 -0.2315 0.2407 0.1389 -0.2593 0.3611 0.2222 -0.1204 0.1296 -0.2407 -0.2037 -0.2685 0.1481 -0.1852 -0.1667 -0.1481 -0.2500 -0.2130 -0.2037 -0.1389 0.2222 -0.2407 -0.1667 0.2778 0.1481 -0.3796 -0.1296 -0.2963 0.2315 0.1574 -0.3519 0.3241 0.2315 -0.3241 -0.2222 -0.1944 0.1667 0.3796 -0.2407 -0.1944 0.3426 0.2130 -0.2315 -0.1944 -0.1759 -0.1944 -0.2037 -0.1944 -0.2130 -0.2593 -0.2130 -0.2500 0.1389 0.3056 0.1759 0.2037 -0.2407 -0.2500 0.3056 0.1667 -0.1944 -0.2407 -0.2963 0.2315 -0.2037 0.2130 0.1389 0.1759 0.2593 -0.2037 -0.1852 -0.1574 -0.1667 -0.2500 -0.2222 -0.1852 0.2222 -0.1204 -0.1296 -0.0926 -0.2963 0.2222 -0.1204 -0.3148 0.2407 0.2500 0.1759 -0.1389 0.2222 0.1389 -0.2037 0.1944 -0.3241 0.2963 -0.2500 0.2407 -0.2778 -0.2315 0.2870 0.1574 -0.2407 0.2130 0.1296 -0.1852 -0.3426 0.1481 -0.1759 -0.2778 0.2870 -0.2315 0.2500 0.2037 0.1574 0.1204 0.1759 -0.3611 0.3611 -0.2778 0.3148 -0.2963 -0.1389 0.2593 0.2037 0.2222 0.1944 -0.2500 -0.2037 -0.1852 0.2685 -0.3056 -0.1667 -0.2222 -0.1667 -0.2222 -0.1852 -0.1204 0.1759 0.1852 -0.1481 -0.1852 -0.1759 0.2222 -0.2778 0.1389 -0.1667 -0.2407 0.1204 0.2500 0.1204 0.1296 0.2593 0.1019 0.2407 -0.1944 0.2315 0.2130 -0.1852 0.2593 0.2778 0.2315 0.2037 -0.2685 0.1481 0.2315 0.1852 0.1667 0.2685 0.1574 0.2500 0.2778 -0.2130 -0.1759 -0.2593 0.2130 -0.1944 0.2222 -0.3611 0.2037 -0.2037 -0.2500 0.1389 -0.2315 0.3148 -0.2407 0.2963 0.1389 0.1204 -0.1852 0.1944 0.1667 0.1944 -0.3148 -0.1481 0.1481 -0.2685 -0.2315 0.1852 -0.1389 -0.2315 0.2963 -0.1481 0.3333 0.1389 0.2037 0.1852 -0.1944 -0.1296 0.1852 0.3426 0.1574 -0.1019 0.2407 -0.2037 -0.2593 -0.1481 0.1574 0.1759 -0.2593 0.2963 -0.1944 0.2870 0.2222 0.1759 -0.2037 0.1204 0.2778 0.2963 0.2685 -0.3056 0.1111 -0.1389 -0.2222 -0.1481 -0.1759 0.1944 -0.1852 -0.1389 0.1759 -0.1759 0.1574 -0.2963 -0.1944 0.2407 -0.1204 -0.3056 -0.1296 -0.1759 0.2315 0.3148 -0.1481 -0.2037 0.2870 -0.2778 0.2407 -0.4167 -0.2500 -0.2130 -0.2500 -0.2130 0.2222 -0.1296 -0.1296 0.1667 0.1481 -0.1111 -0.2407 0.1389 0.1759 -0.2315 0.3056 -0.2870 -0.1667 -0.1389 -0.2037 0.3333 0.1667 0.2315 -0.2963 0.1204 -0.1667 0.1852 0.3148 0.2407 0.1944 -0.1852 -0.3148 -0.2037 -0.2407 0.1667 0.2222 0.2130 -0.1296 -0.2037 0.1944 -0.1389 0.2315 0.1574 -0.1574 0.2685 0.1944 -0.1574 0.1389 0.1574 -0.1204 0.2315 -0.3241 -0.2500 0.1574 -0.2963 0.2222 0.2500 0.3333 -0.1759 -0.3148 0.2407 0.2037 0.2315 0.2500 0.2315 -0.2685 0.1944 0.2963 -0.2037 0.3333 0.2778 -0.2963 -0.1667 0.2130 0.2407 -0.2593 -0.2963 0.1944 -0.2870 -0.1389 0.1759 0.1852 -0.2685 0.1852 -0.2222 -0.1111 -0.1759 0.2222 -0.1667 0.1481 -0.2222 0.2222 0.1296 0.3056 -0.2593 -0.2593 -0.2407 -0.2870 -0.1574 -0.1852 -0.1019 0.2593 0.1852 0.2037 0.1389 0.2037 0.0926 0.1481 -0.2593 0.2778 -0.1759 0.1759 0.2222 0.2593 0.1574 -0.2222 0.2407 0.3148 -0.2037 0.1111 -0.1759 0.1481 -0.1667 -0.1852 0.1852 -0.1204 -0.2500 -0.2407 0.2130 -0.3333 0.2870 -0.1019 0.1852 0.2222 -0.2037 -0.2685 -0.1574 0.2778 -0.2222 -0.1481 -0.1481 0.2685 -0.3704 0.1389 -0.2407 -0.1852 -0.3148 0.1481 -0.1481 -0.1667 0.1481 0.2315 0.1759 0.2130 -0.1204 -0.1204 -0.1759 0.1944 0.1667 0.1481 -0.3426 0.1667 0.2037 -0.2315 0.1389 -0.2963 0.1389 -0.2037 -0.2130 0.2963 -0.1574 -0.2315 0.2130 -0.3148 0.2593 0.1944 0.2037 0.1944 -0.3148 -0.1852 0.2222 -0.1574 -0.2130 -0.1574 -0.3333 -0.1852 -0.2222 -0.3056 -0.2963 0.1852 -0.1667 0.1574 -0.3889 0.2778 -0.2315 0.2315 0.1759 0.2037 -0.1759 0.2870 0.3981 0.1574 0.2593 -0.1667 -0.1667 -0.2130 -0.3056 0.1204 -0.1296 -0.2870 0.1759 0.2315 -0.2130 0.3148 -0.1481 0.1852 0.2037 -0.1389 0.1574 -0.3333 0.1296 -0.1944 -0.1574 -0.1111 -0.1389 0.2685 -0.1481 0.2222 -0.1852 0.2315 -0.3241 -0.2870 -0.1759 0.1204 -0.1574 0.2130 -0.1204 0.2963 -0.2315 0.1667 -0.4630 -0.2037 -0.1574 -0.2407 0.1944 0.2593 -0.3056 -0.1944 -0.2593 0.1574 -0.2222 -0.3519 -0.1389 -0.1574 -0.1111 0.2037 -0.1204 -0.1574 -0.1852 0.2130 0.4259 0.2222 -0.1481 -0.2222 -0.2222 0.2315 -0.2685 0.1944 0.2685 -0.1759 -0.3519 0.1944 0.2037 0.1481 0.1111 -0.2037 0.1111 -0.3148 -0.1111 0.3611 -0.1204 -0.2037 -0.1389 -0.1852 -0.1759" HIT_INDICES="3 9 12 20 23 24 33 37 38 53 54 55 76 88 90 97 105 118" ES_PROFILE="0.0278 0.0370 0.0741 0.0648 0.1019 0.1574 0.1389 0.1667 0.2222 0.1481 0.2037 0.2593 0.1296 0.0833 0.1296 0.1296 0.1204 0.0648" RANK_AT_ES="55.0000" RANK_SCORE_AT_ES="1.3600"/>
  <DTG RANKED_LIST="SexDevelopmentGenesPRL_remapped.rnk" TEMPLATE="na_as_pre_ranked" GENESET="gene_sets.gmt#HP_LONG_FINGERS" ES="0.3225" NES="1.2393" NP="0.2184" FDR="1.0000" FWER="1.0000" CHIP="ftp.broadinstitute.org://pub/gsea/annotations_versioned/Human_Gene_Symbol_with_Remapping_MSigDB.v7.5.1.chip" RND_ES="-0.2522 0.2308 0.3613 -0.1613 -0.2158 -0.2751 -0.2356 -0.2972 -0.2553 -0.4395 0.3043 0.3020 -0.2111 -0.1747 0.1700 0.1526 -0.3668 -0.3265 -0.1652 -0.1802 -0.4356 0.2395 0.2972 0.2435 0.2711 -0.2435 0.2316 -0.2743 0.2530 0.3186 0.3233 0.1581 -0.4451 -0.1542 0.3407 0.1874 -0.2103 0.1312 0.2530 0.2134 0.1889 0.2711 -0.3581 -0.1644 -0.2482 -0.2522 0.2545 0.2047 -0.3668 0.2174 0.2585 0.2490 0.3138 0.2024 -0.1842 -0.1739 0.4451 -0.1747 0.2451 -0.2751 0.2964 -0.1391 0.1850 0.3652 -0.1249 -0.1937 -0.1937 -0.2435 -0.2522 -0.3874 -0.1984 -0.2316 0.2229 0.0988 0.1589 0.2269 -0.2261 0.2237 0.1850 0.2055 -0.2893 -0.1202 -0.3573 0.2292 0.1731 -0.2458 -0.3146 -0.1731 0.2111 0.2174 -0.2443 -0.2458 0.3202 0.2443 -0.3478 0.1099 -0.2395 0.2190 -0.2830 0.3020 0.3976 -0.2711 0.2016 0.2798 -0.2451 0.2111 -0.1399 -0.1968 0.3154 -0.2024 0.1945 -0.2506 -0.2174 -0.3281 0.3375 0.2190 0.2364 -0.1842 0.2055 -0.3668 -0.2451 -0.3976 -0.3130 -0.3146 -0.2269 -0.2664 0.3739 -0.2846 0.1526 0.3589 0.1976 -0.2411 -0.2545 -0.2609 0.1684 0.4482 0.4696 -0.2957 0.3107 0.1455 0.2522 -0.2324 0.3360 0.1747 -0.3921 -0.1542 -0.2933 0.3715 0.2261 -0.2103 -0.2016 0.4150 -0.4443 -0.2838 0.2142 0.4348 -0.1652 0.1708 0.2443 0.1747 0.3526 0.1415 -0.1937 0.2451 -0.1913 0.2435 0.2000 -0.2032 -0.2221 0.3012 0.1320 0.3059 0.1526 -0.1787 -0.1502 0.3312 -0.1700 0.2119 0.3004 -0.2134 0.1881 -0.2087 -0.3312 0.1455 0.2490 0.2237 -0.3304 0.4711 -0.3020 0.4198 0.2917 0.2443 -0.1581 -0.1668 0.1897 0.2672 -0.2111 -0.2261 0.1921 0.1312 0.2530 0.3194 0.1976 -0.3012 -0.3281 -0.2522 0.1470 0.4229 0.2656 -0.2696 -0.1929 -0.3455 0.3573 0.2174 -0.1660 0.2372 -0.4047 -0.1565 -0.1652 0.2506 0.2545 0.3178 0.2411 -0.3043 0.4364 -0.2348 -0.1984 0.1945 -0.2466 0.2530 -0.1826 0.1787 -0.1494 -0.1771 -0.2356 0.2933 0.2356 0.2285 -0.2585 0.1209 0.2206 0.2316 -0.2419 0.1921 0.2972 0.1296 0.2103 -0.2174 0.5091 0.1628 0.2719 -0.3281 -0.1708 0.2482 0.2490 -0.3715 0.2411 0.2458 0.2704 0.3273 0.1976 0.4522 0.2277 -0.2806 0.3225 0.2277 -0.1834 0.2308 0.2585 0.2577 -0.4411 0.3755 -0.2980 -0.2925 -0.2569 0.2403 -0.3526 0.2261 -0.2182 0.1826 0.1621 -0.2530 0.4047 -0.2743 0.4356 -0.2696 0.1723 -0.2411 -0.2696 -0.1874 0.1715 -0.2664 -0.2522 0.3621 -0.2285 0.2356 0.4877 0.3652 0.1723 -0.1921 -0.1929 -0.2095 -0.2625 0.2538 -0.2577 0.2957 0.2506 0.2443 0.2933 -0.3708 0.3834 -0.4277 0.1984 -0.2063 0.2245 -0.2395 -0.2142 0.3281 -0.3802 -0.2403 -0.1881 -0.3051 0.1739 -0.2964 -0.1945 0.3115 0.1810 0.3415 0.2324 -0.2759 0.1739 0.2569 0.2111 0.3621 -0.3526 -0.3747 -0.1771 -0.3265 0.2719 0.2158 -0.3881 0.1368 -0.3217 -0.3589 -0.2791 0.2711 0.3138 -0.2134 0.3178 -0.2711 -0.3320 0.2538 0.3186 0.1613 -0.2411 0.2854 0.2791 -0.3051 0.2332 0.1842 0.1763 0.3526 0.2625 0.2277 0.2277 -0.2356 0.3312 -0.2569 0.1684 -0.2158 0.2237 -0.3455 -0.2545 0.4877 0.1739 -0.1660 0.3842 -0.2498 -0.2111 -0.2933 0.2032 0.2941 0.2071 0.1802 0.2791 0.4356 0.2569 0.1763 0.1581 0.2482 0.2237 0.1660 0.1644 0.2229 0.2411 0.3502 -0.3028 -0.3621 -0.2190 0.2055 0.3320 0.2261 -0.2285 -0.3091 -0.1542 0.4498 -0.1241 0.3399 -0.2625 -0.3186 -0.2972 -0.4047 0.1668 -0.4490 0.2957 -0.2198 -0.2316 0.3043 0.3328 -0.2545 -0.1621 0.3502 0.3889 -0.1787 0.1715 0.4221 0.2364 0.2917 -0.1684 0.1407 0.3834 -0.1755 0.1589 -0.2482 -0.1897 0.4229 -0.2593 0.1715 0.2055 0.1676 0.3051 0.2877 0.4087 0.2269 0.3186 -0.1383 0.3154 -0.1557 0.2221 0.4182 0.3447 -0.5273 -0.2751 0.2696 -0.1581 0.1763 -0.2206 -0.2055 0.2182 -0.2024 0.2032 0.3447 0.2545 -0.3415 0.2332 -0.2198 0.3368 0.3486 0.3391 0.2411 0.1826 -0.1668 0.1652 0.2830 0.4625 -0.1708 0.1787 -0.1589 0.2245 -0.1842 0.2008 0.2846 -0.1336 0.1913 0.2545 -0.3107 -0.2174 0.2111 -0.1668 -0.2791 -0.1557 -0.2063 -0.5700 0.3281 0.2925 0.1874 -0.1747 0.2237 0.4095 0.2364 -0.1889 0.1652 -0.3573 0.2000 0.1399 -0.2751 -0.3225 0.1581 0.2506 0.2846 -0.1557 0.2095 -0.3107 0.1897 0.2269 -0.1834 -0.3154 0.3447 0.2443 -0.2071 0.1597 -0.1913 0.3043 0.3842 0.2364 -0.2063 -0.1897 0.2206 0.2925 -0.2846 -0.2237 0.2870 -0.2490 -0.2356 -0.3130 -0.2830 0.3107 0.3676 0.2000 -0.3747 -0.3004 -0.2719 -0.4229 0.1676 -0.2585 -0.3328 0.1565 0.2158 0.5312 -0.2364 -0.1897 -0.2435 0.2411 -0.3921 -0.1976 0.3668 -0.1565 -0.1968 -0.1826 0.3320 0.3407 -0.2538 0.1881 0.2798 0.1597 0.2237 -0.3407 0.2245 -0.2055 0.3328 -0.3660 0.1739 0.2008 -0.1660 0.3660 -0.2893 -0.1802 0.2798 -0.2538 0.3012 0.1763 -0.1787 -0.2711 -0.1542 0.1897 0.2964 -0.2925 0.4142 0.4047 -0.3478 0.2229 -0.2885 -0.1470 -0.2364 0.2158 -0.2032 -0.1138 0.3794 -0.2095 -0.1455 -0.2245 0.2625 -0.3178 0.1826 -0.2095 0.2917 -0.2917 -0.2759 0.2348 -0.2111 -0.2672 0.1945 -0.2798 -0.3091 0.2696 0.4316 0.1391 0.3273 -0.1621 -0.3051 0.3486 -0.1502 0.3004 -0.3067 -0.2680 0.2569 0.2711 -0.2719 -0.2553 0.1881 -0.1889 0.3391 -0.2308 0.4142 0.2016 -0.4917 -0.3099 0.2743 0.1352 -0.3289 -0.1929 0.2522 0.2482 -0.1557 0.2245 -0.2419 -0.3130 0.1589 -0.2047 0.1842 -0.4308 0.1763 0.2277 0.3573 0.1320 -0.2490 0.2261 -0.3439 -0.2150 0.4308 0.1881 0.2269 0.2443 0.2632 -0.3534 0.3407 -0.2783 0.1613 -0.2925 0.4103 0.3265 0.2364 0.3565 -0.3652 0.2142 -0.3265 -0.2854 -0.2870 -0.2877 0.2308 0.2798 0.4356 0.2846 0.2466 -0.2553 0.1565 -0.1881 -0.1478 -0.1739 0.2182 0.1312 -0.2451 0.2174 0.2119 0.2000 0.3194 0.4664 0.2617 0.1929 0.3581 -0.3976 0.4190 0.3273 -0.3138 -0.3889 -0.3368 -0.4696 -0.3794 -0.2609 0.2941 -0.2324 0.2087 -0.3154 0.3842 0.4134 0.2221 0.3304 -0.2308 0.3107 0.2356 -0.1668 0.3660 0.2229 -0.2016 0.2783 0.1621 0.1802 -0.2063 0.2024 -0.2356 0.2846 -0.4798 -0.1565 -0.1312 -0.2308 0.3526 0.2285 0.2356 0.2024 -0.1818 0.2134 0.3004 0.2806 0.2308 -0.2000 0.3573 -0.2680 -0.2885 -0.1589 0.1447 0.1455 -0.3652 -0.2324 -0.1739 0.2885 0.1858 0.2711 0.1874 -0.2221 0.3352 -0.1502 -0.1976 -0.3154 -0.2877 0.3881 0.1889 -0.3186 -0.2190 0.2229 -0.2332 0.2719 0.2134 -0.2356 0.2411 0.2372 -0.3360 0.3217 0.2277 -0.1929 -0.3225 -0.3028 -0.2617 0.2877 0.1383 -0.3573 0.2047 0.4221 0.2008 -0.1439 -0.2269 -0.1960 0.1755 0.2364 0.2403 0.3842 0.2656 -0.1462 -0.1731 0.2443 0.2482 -0.2625 -0.2933 -0.3194 0.1881 -0.2759 0.1700 0.2664 -0.3051 0.1668 0.1810 -0.2032 0.2229 -0.1881 -0.2798 -0.2933 -0.2095 -0.2206 0.2957 0.1581 -0.1621 -0.3360 -0.2972 0.2577 0.1945 0.5913 -0.2506 0.2379 0.1850 -0.3186 -0.3447 -0.2482 0.2016 0.1968 -0.1960 0.1889 0.2277 0.1715 -0.2308 0.1368 0.3613 0.1968 0.1858 0.2530 0.1660 -0.4403 0.4411 -0.2277 0.2846 0.1636 0.1668 0.1834 0.2379 -0.2182 0.2372 -0.2285 -0.2593 0.2625 0.2411 -0.2577 0.3265 -0.1613 -0.2182 0.2830 0.2324 -0.2553 0.2933 0.3107 0.1739 0.1549 -0.2545 -0.1945 -0.2000 -0.4403 0.1202 0.2063 0.2632 0.2672 -0.2680 0.3004 -0.1937 0.2221 0.3320 0.1881 0.2569 0.3051 0.3787 0.3787 0.3652 0.1296 -0.3130 -0.2087 -0.1771 0.1755 -0.3146 0.2980 0.2885 -0.2498 0.2917 0.1858 0.2917 -0.3059 -0.3304 -0.3360 0.1668 0.3178 0.1628 -0.4704 -0.1810 0.3186 0.1921 -0.2008 0.2957 0.2617 0.4348 0.3099 0.1676 0.3415 0.1573 0.2403 0.3913 0.3281 0.2506 -0.3320 -0.2838 0.3320 -0.1573 -0.1968 -0.1802 -0.1771 0.1676 0.1842 -0.1771 -0.1945 0.4617 -0.1771 0.2142 0.3099 0.3115 0.3715 -0.2964 0.2324 -0.3787 0.2759 -0.2292 -0.3154 0.2498 0.2632 -0.3708 0.2632 -0.1850 -0.2190 0.4791 -0.3494 0.2957 0.1542 0.2158 0.2791 -0.3273 -0.2696 0.3352 -0.1921 0.1644 -0.2411 0.1296 0.1945 0.2617 0.2182 0.4055 -0.2798 0.2435 0.1881 0.2348 -0.2704 -0.1874 0.2846 -0.1115 -0.1502 -0.3526 0.3494 0.3241 0.1573 -0.2008 -0.3320 -0.2680 0.2743 -0.3668 -0.2047 0.2972 -0.1881 0.3352 0.3447 0.3976 -0.3842 -0.2538 -0.3138 0.2316 0.3004 -0.2743 0.2182 -0.2016" HIT_INDICES="0 3 5 27 33 37 60 62 65 103 108" ES_PROFILE="0.0909 0.1644 0.2466 0.1549 0.2024 0.2672 0.1668 0.2490 0.3225 0.0917 0.1478" RANK_AT_ES="65.0000" RANK_SCORE_AT_ES="0.4200"/>
  <DTG RANKED_LIST="SexDevelopmentGenesPRL_remapped.rnk" TEMPLATE="na_as_pre_ranked" GENESET="gene_sets.gmt#HP_ONSET" ES="0.2593" NES="1.2463" NP="0.1922" FDR="1.0000" FWER="1.0000" CHIP="ftp.broadinstitute.org://pub/gsea/annotations_versioned/Human_Gene_Symbol_with_Remapping_MSigDB.v7.5.1.chip" RND_ES="-0.2500 0.3148 -0.1296 -0.2500 -0.2130 -0.1204 0.1759 -0.1944 0.2870 -0.2685 0.2500 -0.1852 0.1667 0.2870 0.1574 -0.1574 -0.1296 -0.1944 0.0926 0.3333 0.2315 -0.3148 0.3333 0.3148 -0.2037 -0.2500 0.1944 -0.1296 -0.2963 -0.2500 -0.1759 0.2778 -0.1481 -0.2500 -0.1389 -0.1389 0.1574 -0.2500 -0.2963 0.1574 0.2037 -0.1481 -0.2222 0.2315 0.2963 -0.1481 0.2222 0.2037 0.2222 0.1296 -0.1759 -0.1852 0.3704 -0.2500 -0.1944 -0.1111 -0.2130 0.1389 0.2130 0.1759 -0.1204 -0.3611 0.2778 0.1852 0.1759 0.1759 0.1667 0.1481 -0.3056 0.1296 -0.1944 -0.2593 -0.1019 0.2037 0.1389 0.1667 -0.1481 0.2685 0.2963 -0.1296 -0.2315 -0.1574 -0.1389 -0.2130 -0.1204 -0.4074 -0.2037 -0.1111 0.3148 -0.1111 -0.2407 -0.1389 0.2037 0.1667 0.2315 0.1759 0.1574 -0.2037 0.1944 0.1574 -0.2593 -0.2315 0.1481 -0.1944 -0.1944 -0.2130 -0.1389 0.1481 -0.1481 -0.2130 0.2407 -0.1296 0.1574 -0.2407 0.1944 -0.1574 0.1481 -0.1389 -0.1944 0.1944 -0.3796 -0.2037 0.3889 0.3796 0.1296 -0.2130 0.2778 0.1667 -0.2037 0.1944 0.2778 -0.1759 -0.1204 -0.2130 0.2963 -0.2407 0.0926 0.3426 0.1296 0.2222 -0.2315 0.2407 -0.1852 0.1759 -0.3519 -0.2593 -0.2037 0.1944 0.1944 0.1481 0.3611 0.1574 -0.1574 0.1944 0.1481 0.2222 0.3796 0.1667 0.1296 0.2315 0.2130 0.2222 -0.1759 -0.2685 0.2500 -0.2500 0.1481 -0.2685 0.1204 -0.2963 -0.2593 0.1481 0.2685 -0.1389 -0.1759 -0.2222 -0.2407 0.2037 -0.1111 0.2593 0.2222 0.1852 -0.1481 0.2870 0.1389 0.1019 0.1296 -0.3889 0.1296 0.2315 0.1944 0.1852 0.1759 -0.2222 -0.1852 -0.2500 -0.1389 -0.1852 0.2222 -0.2130 0.1296 0.1759 0.2222 0.2500 -0.1574 -0.3148 -0.1667 0.2500 -0.1944 0.1574 0.2315 0.2963 0.3426 -0.1389 0.2130 0.1204 0.2500 -0.3056 -0.2963 0.1852 0.1759 -0.2778 0.2222 0.3704 -0.1481 -0.3056 0.1111 -0.1759 0.2407 -0.1204 0.1389 -0.1481 0.2315 0.1852 0.1852 -0.2222 -0.2130 0.1389 -0.2407 0.1389 -0.2130 0.2500 -0.2130 -0.2685 -0.1667 0.2037 0.1296 0.1111 -0.1204 0.2593 0.1481 -0.1296 0.2315 0.1667 -0.2222 -0.2500 0.2222 0.2407 -0.1574 0.1759 0.1759 0.1667 -0.2685 0.1852 -0.2685 -0.2130 -0.2500 -0.1481 -0.1667 -0.2685 -0.3056 -0.1296 -0.1667 0.1204 -0.2037 -0.1852 -0.1944 -0.2222 0.2222 0.2407 0.2037 0.2130 -0.1944 -0.1574 -0.1574 -0.3148 -0.3148 -0.1481 -0.1574 -0.1852 0.1296 0.1019 0.1759 0.2315 -0.1574 0.2500 -0.1944 0.2778 0.2130 0.1389 -0.1389 0.2037 -0.1759 -0.2685 -0.2407 0.1667 0.3333 0.2037 -0.2500 0.1852 -0.3796 -0.2870 0.2222 0.2870 0.2315 -0.1389 -0.2407 -0.3148 0.1759 0.2037 0.1944 -0.1204 -0.1574 0.2130 -0.1296 0.1389 0.2963 -0.2407 -0.2130 -0.1759 0.1389 0.1574 0.3056 0.3611 0.2222 -0.1204 0.1759 -0.1574 0.1481 -0.1667 -0.2685 -0.2315 -0.2778 0.1667 0.2037 -0.1481 -0.1667 -0.1296 0.1204 0.1574 -0.2130 -0.1667 -0.3241 -0.1759 0.1667 0.2222 0.1111 0.1759 0.2037 0.1852 -0.3333 0.2407 -0.1481 0.1667 -0.2593 -0.1574 -0.1759 -0.1667 0.1852 0.2685 0.2222 -0.2685 -0.1667 0.2222 0.2037 -0.1667 0.1852 0.1944 0.1574 0.2500 -0.1667 -0.1296 0.1759 -0.1944 0.1574 0.1574 -0.1667 0.1759 -0.1667 0.1574 0.3333 0.2315 -0.1944 0.1944 0.2500 0.1019 -0.2315 -0.1296 0.2685 -0.1574 0.2500 -0.2222 -0.1852 0.1296 -0.3611 0.3148 0.2407 0.2130 0.2130 -0.1667 0.1759 0.2500 0.1204 -0.1481 0.1667 0.2407 0.1759 0.1574 0.2130 -0.1296 -0.1574 -0.3333 -0.1759 0.1944 -0.3148 -0.1389 0.2870 -0.3426 0.1852 -0.2500 0.2037 0.1389 0.1852 0.1296 0.2407 0.1759 0.1481 -0.2130 0.1852 0.1852 -0.1759 0.2315 -0.1667 0.2685 0.1204 -0.1389 -0.1944 0.1111 -0.2593 0.1667 -0.2315 -0.2685 0.1667 0.2685 0.3148 0.2315 0.2778 0.1389 0.1481 -0.2500 -0.3426 0.2407 0.1389 -0.1759 0.3333 0.2870 0.1574 -0.1389 -0.2593 0.2315 -0.2685 -0.1852 0.2778 0.3704 0.2222 0.1852 -0.1481 -0.2037 0.2037 -0.1944 -0.3981 0.1574 0.1204 -0.1944 -0.1481 -0.1667 -0.2500 -0.2130 0.1667 0.2130 -0.1852 -0.1944 0.3241 0.2130 0.3241 -0.1852 -0.2037 -0.1019 -0.2315 0.1296 -0.3611 0.2315 0.3981 -0.2315 -0.1574 -0.2222 0.1574 -0.1296 0.2593 -0.2685 0.2315 -0.2870 -0.1296 -0.1574 -0.2130 -0.2037 0.1389 0.1389 -0.1574 0.2130 0.2315 0.3148 0.1944 -0.2037 -0.2407 -0.1852 -0.1852 -0.1759 -0.1481 0.2500 -0.1944 -0.2870 -0.1481 0.2037 0.3241 -0.2778 -0.2315 0.2870 -0.1759 0.3148 -0.1019 0.1389 -0.2500 -0.2315 0.1574 0.2130 0.2963 0.1667 -0.2130 -0.0926 0.1759 0.2778 0.2315 0.1481 0.1944 -0.1111 -0.1852 -0.2593 0.1481 0.2130 0.1667 -0.1759 0.1759 -0.1759 0.1111 0.2222 0.2315 -0.1759 0.2870 -0.1574 0.2685 0.1481 0.3056 -0.2222 -0.3889 0.1204 -0.2407 -0.1204 0.1389 -0.1481 0.1111 -0.2037 0.2037 0.1389 -0.1574 0.1296 -0.4074 -0.1667 0.3519 0.1389 0.1296 0.1852 -0.2315 0.1852 0.2037 0.2037 0.1389 -0.1852 0.2685 -0.1204 -0.2963 0.1481 -0.1019 -0.2500 -0.1759 0.3889 -0.2130 0.1759 0.2315 0.1944 0.1204 0.4259 0.2870 0.2130 0.2500 0.1019 0.1481 -0.2685 0.3056 -0.2037 -0.1852 0.1574 -0.2130 0.2778 -0.1204 -0.1759 -0.1667 -0.1574 -0.1019 -0.1389 0.2685 0.1759 0.2870 -0.1852 0.2500 0.3056 -0.2778 0.1852 0.1759 -0.2870 0.2130 -0.1389 0.2407 0.2593 0.1852 -0.1944 -0.2685 0.1296 0.2222 -0.3148 0.1944 -0.2407 0.1296 0.2870 0.1574 -0.1852 -0.1944 -0.2037 -0.3333 -0.2870 0.1574 -0.1481 0.2315 0.2315 -0.2130 0.2222 -0.1944 0.1296 0.1481 -0.2500 0.1481 0.1759 0.2963 -0.1296 -0.2500 -0.2222 -0.1389 -0.1574 0.2593 0.1759 0.1389 -0.2315 -0.2130 -0.1574 -0.1296 0.2870 0.2500 -0.2593 -0.2500 0.1667 -0.2315 -0.1481 -0.4259 -0.2222 -0.3241 0.1389 -0.2222 -0.2222 0.1852 -0.2963 0.3333 0.1944 -0.2222 -0.3241 -0.1852 -0.1111 0.1389 -0.1574 0.3241 -0.1852 0.1667 -0.2870 0.1111 -0.1204 0.3056 0.2407 0.2315 0.1944 -0.2222 0.2315 0.1296 -0.1944 -0.2222 0.1667 0.3056 0.2130 -0.2778 0.2500 0.2130 -0.1481 -0.2778 0.1759 0.1759 -0.1852 0.0926 -0.1574 -0.1759 0.2963 0.1481 -0.2593 0.1852 0.1759 -0.2130 0.1944 -0.2222 0.2315 -0.1852 0.2037 -0.1667 -0.1852 -0.2130 -0.2315 0.1852 -0.1019 0.1574 0.2037 0.1944 -0.2315 0.2130 -0.2037 0.1759 -0.2963 0.2130 -0.3148 -0.1481 0.3704 0.1574 -0.1111 -0.2500 -0.1852 -0.1667 0.2500 -0.1667 0.3241 -0.1667 -0.1944 0.2315 0.1574 -0.1759 0.1852 0.1574 -0.1019 -0.2870 -0.2407 0.1389 -0.1667 0.1852 -0.2407 -0.1852 0.2315 -0.2407 -0.1204 0.2315 -0.3148 0.2778 0.2037 -0.2222 0.1667 0.1852 -0.1759 -0.1111 0.1204 -0.2037 -0.1204 -0.1852 0.2500 -0.1481 0.3056 0.1667 0.3889 0.1481 -0.1759 0.1759 -0.3333 -0.2778 0.1944 0.3241 0.1944 0.2130 -0.2407 0.2778 0.1759 0.1667 0.2315 0.1667 -0.2963 -0.1296 -0.1296 -0.2407 0.1111 0.1852 0.1944 0.1574 -0.2037 -0.3981 0.1111 0.2778 0.1111 0.1759 -0.1944 -0.3704 -0.1389 0.1944 0.2222 -0.2778 0.2315 0.1944 0.2315 -0.2130 0.2593 0.1296 0.1481 -0.1389 -0.1944 -0.1574 0.4074 -0.1111 -0.3056 -0.1944 0.2500 -0.1481 0.3241 -0.2130 -0.1111 -0.1944 0.1481 -0.1944 -0.1759 -0.2130 -0.3241 0.2315 0.1389 0.1574 -0.1389 0.2037 -0.1389 -0.1944 -0.1852 -0.2315 -0.2407 0.1574 0.1852 0.2407 0.2130 0.2870 -0.1759 -0.1389 -0.1389 -0.3241 0.2130 0.2685 0.1204 0.2685 -0.1481 -0.1759 0.1574 -0.2315 0.2593 0.1019 -0.2778 0.2037 -0.2037 -0.1111 -0.1204 -0.2778 -0.2593 -0.2315 -0.1481 -0.2407 -0.1574 0.3333 -0.1574 -0.2222 -0.1019 0.2222 0.1759 0.2130 0.2685 -0.1852 0.2593 -0.1574 0.2130 -0.2500 0.2963 0.1481 0.1296 -0.3704 -0.3704 -0.2500 0.1667 0.2130 -0.1944 -0.2870 -0.2037 0.1389 0.3611 0.1296 -0.1852 0.2500 -0.2870 -0.2037 -0.1481 -0.1481 -0.1389 -0.1759 0.1574 -0.2870 -0.1852 0.2963 -0.1481 0.1759 -0.2130 0.2222 0.2037 0.2222 -0.1944 0.2407 0.1944 -0.0926 -0.2037 0.2500 -0.2130 -0.2778 0.1574 0.1204 -0.2222 0.2222 -0.2037 0.2037 -0.2037 0.1667 0.2315 -0.2130 0.1759 -0.1296 -0.1204 0.1944 0.2037 -0.1111 -0.1389 -0.2963 -0.2685 -0.1759 0.2685 -0.1389 0.1944 0.1759 0.3056 0.2778 -0.2778 -0.1574 -0.3333 0.2685 0.3333 0.1667 -0.1204 -0.1667 0.1944 0.1296 -0.2778" HIT_INDICES="3 9 11 13 15 35 36 40 47 52 58 63 68 72 76 88 99 109" ES_PROFILE="0.0278 0.0370 0.0833 0.1296 0.1759 0.0556 0.1111 0.1389 0.1389 0.1574 0.1667 0.1852 0.2037 0.2315 0.2593 0.2130 0.1759 0.1481" RANK_AT_ES="76.0000" RANK_SCORE_AT_ES="-0.1000"/>
  <DTG RANKED_LIST="SexDevelopmentGenesPRL_remapped.rnk" TEMPLATE="na_as_pre_ranked" GENESET="gene_sets.gmt#GRAESSMANN_APOPTOSIS_BY_DOXORUBICIN_UP" ES="0.3310" NES="1.2474" NP="0.2087" FDR="1.0000" FWER="1.0000" CHIP="ftp.broadinstitute.org://pub/gsea/annotations_versioned/Human_Gene_Symbol_with_Remapping_MSigDB.v7.5.1.chip" RND_ES="0.1741 0.1397 -0.1724 -0.2276 0.2241 -0.2241 0.1707 -0.3603 -0.2483 -0.2707 -0.1845 -0.1672 0.2069 0.1845 0.4276 -0.3914 0.2155 0.1845 0.1966 -0.1724 -0.2397 -0.3103 0.3276 -0.2552 -0.2983 -0.3190 0.3828 0.2276 -0.2190 -0.2466 -0.1914 0.2552 0.3414 -0.2345 0.2759 -0.2500 -0.2121 -0.2431 -0.3310 -0.3810 -0.4155 0.2500 -0.2655 0.3810 -0.3069 0.2034 0.3483 -0.4259 -0.1983 -0.4155 0.1776 0.2483 0.2241 -0.3259 0.3810 -0.2034 0.1776 -0.2155 0.2500 -0.1690 -0.2621 -0.2741 -0.1724 -0.3483 0.3448 0.1655 0.2897 0.2586 -0.4397 0.3500 0.1983 -0.3759 -0.1897 -0.2241 -0.2759 0.2293 -0.2397 -0.1879 0.2241 0.3259 -0.3724 -0.2724 -0.3483 -0.1741 -0.1897 0.2345 0.2845 0.2931 -0.2414 -0.4069 -0.4500 -0.3517 -0.2586 0.1897 0.2155 0.2276 -0.3983 -0.1638 -0.2931 -0.3155 -0.2483 0.2621 0.1724 -0.1966 0.3069 -0.2724 0.4397 0.3224 -0.1931 -0.3672 0.2948 0.2052 0.3172 0.4000 0.2397 0.3000 -0.4776 -0.1828 -0.3534 -0.2500 0.2931 0.2793 -0.4138 -0.2259 -0.1948 -0.4948 -0.2672 0.3466 -0.2931 -0.2983 -0.2190 0.2845 -0.2448 -0.2966 0.1586 -0.3431 0.3914 -0.4672 0.1655 0.2500 0.3862 0.5948 -0.2362 0.1897 -0.2966 0.2138 0.2966 0.4000 0.2034 -0.1845 -0.3586 0.2414 0.1879 -0.1828 -0.2052 -0.2000 -0.2362 0.3534 0.3431 0.2724 -0.3776 0.2776 0.4638 -0.3121 0.1362 -0.1948 -0.3672 0.2190 0.3569 -0.3190 0.1552 0.2448 -0.2034 0.2259 0.2655 0.4897 -0.3017 0.4897 0.2086 -0.3241 0.2845 -0.1931 0.2345 -0.2086 -0.1534 0.1655 -0.2845 0.2224 0.1966 0.2707 -0.3534 0.4483 -0.2224 0.3397 -0.2879 -0.5172 0.3310 -0.4207 -0.3466 0.3379 0.1707 0.3017 0.3776 -0.2069 -0.2621 0.4293 0.2431 -0.2293 -0.2069 0.3017 -0.1810 0.3552 0.3569 -0.2845 -0.1569 0.2672 -0.3552 -0.2672 -0.4103 0.1845 0.4259 0.2155 -0.2810 -0.2448 -0.2155 -0.4621 0.1569 -0.2655 0.2345 -0.2534 -0.2138 -0.1983 0.3500 -0.3776 -0.2259 -0.3862 -0.1224 -0.2397 -0.2414 -0.2103 -0.2293 0.3000 0.3362 -0.2328 0.2328 -0.3845 0.2845 0.3259 -0.5103 0.2310 0.3121 0.3621 -0.4828 -0.2241 0.3448 0.1466 -0.1345 0.2362 -0.2431 0.1759 0.2983 0.3724 -0.2500 0.1741 0.2897 -0.4724 0.3259 0.2207 0.1776 0.1621 -0.3069 -0.4621 0.5121 0.2310 -0.2517 0.3983 -0.3086 0.3517 0.2224 -0.4172 -0.2362 0.1724 -0.4052 0.2293 0.1414 -0.2655 0.2966 -0.2517 0.3069 -0.3862 0.2448 0.2621 -0.2931 -0.4069 -0.2569 -0.2172 -0.4034 -0.2138 -0.2069 -0.2000 -0.3362 -0.5103 0.2069 -0.1638 0.1741 0.1776 -0.2207 -0.2138 -0.4431 -0.1638 0.2500 0.1914 -0.1724 -0.2810 -0.2052 -0.2190 -0.2241 0.1293 0.3000 0.1828 0.1552 -0.3224 0.2034 -0.3276 0.2672 -0.2259 0.2069 -0.2138 0.3224 -0.2293 -0.3345 -0.1397 -0.2310 0.3293 0.2362 -0.3793 -0.1569 0.3121 -0.3534 -0.2069 -0.2448 0.2069 -0.1810 -0.1534 -0.3379 -0.2224 -0.2207 -0.5379 -0.2276 0.1759 0.3672 -0.2810 -0.3759 0.2310 0.4034 -0.3431 -0.2983 0.2069 0.2845 -0.1672 0.1948 0.2517 -0.2103 -0.2086 0.2517 0.2603 -0.2414 -0.1672 0.3431 0.3000 0.2138 -0.3672 -0.2362 -0.1966 -0.2879 -0.2362 -0.2586 -0.1845 0.2017 -0.2966 0.2966 0.3310 -0.1931 -0.3586 -0.1759 0.2052 0.4345 -0.3000 -0.2310 0.1621 -0.1879 -0.2103 0.2328 0.3190 -0.1776 0.2448 0.2224 -0.1879 -0.2069 -0.2362 0.2155 -0.2707 -0.3241 -0.2155 -0.6500 0.1741 -0.1793 -0.1724 -0.3379 0.3207 0.1914 0.2741 -0.3207 0.2379 0.2293 0.2810 0.2431 0.1793 0.3724 -0.4655 0.3483 -0.3414 0.3000 -0.3810 0.2224 0.2707 -0.2966 -0.4603 0.3707 0.2879 0.1810 0.2397 -0.2655 -0.1655 -0.3224 -0.2241 0.3069 0.3310 0.1138 -0.4069 -0.2672 0.1448 0.2638 0.3500 -0.2397 -0.1897 -0.1431 -0.2483 0.2103 -0.2000 0.2017 -0.3328 -0.2276 0.1552 -0.2500 0.3948 -0.2638 -0.5207 0.2966 0.3690 0.2138 0.2328 0.2414 0.1672 0.2069 0.1931 -0.1397 0.3569 -0.2466 -0.1914 0.4155 -0.2448 -0.3466 -0.2431 0.4293 0.3552 -0.4448 0.2534 -0.3241 0.2121 0.4155 0.1759 0.2500 -0.3621 0.3655 -0.2362 0.1759 0.2121 0.2310 0.3259 0.3190 0.1810 -0.2121 -0.3931 0.1897 0.1690 -0.2534 0.3121 -0.2431 -0.2483 -0.2397 0.2052 0.2793 0.2759 0.3655 -0.1810 -0.2414 -0.2897 0.2052 0.2103 -0.2448 -0.3276 -0.2345 0.3897 -0.4914 0.2569 0.3276 -0.3724 -0.2362 0.3259 0.2931 -0.3069 -0.2966 -0.2655 0.1466 0.2069 0.3534 0.3690 0.2379 -0.2793 0.1414 -0.2776 -0.3086 0.2586 0.3983 -0.1138 -0.1586 0.2966 -0.3259 -0.1966 -0.2276 -0.2931 -0.1828 -0.3724 -0.4052 0.1914 0.2276 0.2810 0.2241 -0.2897 -0.2793 0.2052 -0.3345 0.1966 -0.3672 -0.3034 -0.1310 -0.1638 0.2103 -0.1793 0.2241 -0.2310 0.1793 -0.1776 0.2052 -0.1707 0.4759 -0.1897 -0.6138 -0.3397 -0.1724 0.1793 0.2552 0.1983 0.3569 -0.2086 -0.2362 0.3569 -0.1810 -0.2448 0.2845 -0.2414 -0.2086 -0.2155 -0.4552 0.1793 0.1776 -0.1741 0.1931 0.2914 -0.2483 -0.2328 0.3500 -0.2759 -0.2103 0.2655 0.2414 0.2586 0.3362 -0.3517 0.2603 -0.3483 0.3276 -0.1879 -0.2776 -0.2534 0.1879 0.4931 -0.1690 -0.2138 -0.2431 -0.3897 0.3293 -0.4569 -0.4241 -0.1483 -0.2138 -0.2534 0.3017 -0.1862 -0.1638 0.2724 -0.3569 0.2638 0.2017 -0.3500 -0.2414 -0.1897 0.2621 -0.2207 -0.1948 -0.2828 -0.2534 0.3897 -0.2155 -0.2655 0.3293 -0.3741 0.2017 -0.1431 -0.3172 0.2103 -0.3190 0.2448 -0.3224 -0.2293 0.1793 -0.2414 0.2069 -0.1690 -0.2931 0.3569 0.1603 -0.3448 0.1310 0.3810 -0.2155 0.3259 0.2534 0.3828 0.2397 -0.1931 0.3190 -0.4086 -0.2190 0.2379 0.3759 -0.2259 -0.4121 0.2414 0.1776 -0.2638 0.2879 0.1810 0.1707 0.2069 -0.3569 0.2603 0.1897 0.2845 0.2759 -0.2328 -0.2655 0.1621 0.4259 -0.3621 -0.2983 0.2207 -0.3241 -0.1776 0.1759 -0.2793 0.3448 0.0931 0.2000 0.3552 -0.4431 -0.2759 0.3655 0.2621 0.3586 -0.1966 0.3190 0.3448 -0.2276 0.2483 0.2121 -0.3310 -0.1466 0.2017 0.2534 -0.1897 -0.1552 0.2586 0.1397 0.1983 -0.3517 0.3845 0.1759 0.3776 -0.4569 0.2966 -0.2259 -0.3052 0.3069 -0.2966 0.4793 -0.2431 0.1552 -0.2103 0.3397 -0.4603 0.2586 0.2500 -0.2862 -0.3224 0.2414 -0.4741 0.2448 0.5276 -0.2086 -0.2190 -0.2448 0.3138 0.3328 -0.2052 -0.2741 -0.4690 0.2500 0.2552 0.2672 -0.2828 0.2879 -0.1707 0.1828 0.3397 0.3069 0.2448 0.2483 0.3138 0.2052 0.2638 0.1517 0.1724 -0.1759 -0.1759 0.3690 -0.2328 -0.3517 -0.2069 0.2517 0.6500 0.1621 -0.2414 -0.1828 0.2362 0.1397 -0.2293 0.4052 -0.2810 -0.2741 0.2138 -0.2741 -0.2121 0.2345 0.3052 -0.2069 0.2621 0.2879 0.1569 -0.2448 0.3483 -0.2879 -0.3466 -0.1845 -0.2655 0.1879 0.4034 -0.4500 0.1569 0.2017 -0.2586 -0.2362 0.4172 -0.2362 -0.2190 -0.3500 -0.2638 0.5103 0.1931 -0.2345 -0.2707 -0.2362 -0.3069 0.2638 0.3483 -0.2500 0.1672 -0.1707 0.2638 -0.2207 -0.1466 -0.3397 -0.2983 0.1603 0.2879 0.1966 -0.3293 -0.1793 -0.2741 -0.2103 0.2241 0.1741 -0.4069 0.2207 -0.1483 -0.2207 -0.2914 0.2690 0.2310 -0.3052 -0.2569 -0.2845 0.3879 -0.3793 0.2448 0.1931 -0.1931 -0.2259 0.2534 -0.4672 0.2086 -0.3017 -0.2845 0.1948 -0.2638 0.1621 -0.1534 -0.2707 -0.2138 -0.3483 -0.3190 0.2586 -0.2017 -0.2690 -0.1741 0.1603 -0.3121 -0.1966 -0.4448 0.2966 -0.2552 -0.3138 0.1707 -0.4172 -0.2621 -0.1897 -0.2241 -0.3241 0.2655 -0.2793 -0.3638 -0.1897 -0.1569 0.3483 -0.2931 -0.2241 0.2086 -0.2724 0.2310 0.2103 0.2069 0.2724 -0.2224 0.2534 0.2069 -0.2224 0.2414 0.2759 -0.2276 -0.1293 0.3155 0.2483 -0.2862 -0.2276 0.2707 0.3724 0.2776 -0.2586 0.2155 0.2448 0.1931 0.2103 -0.4069 -0.1379 -0.2621 0.2328 0.2241 0.2000 0.1500 0.1224 0.2483 -0.3259 0.3000 0.3707 -0.2310 -0.3293 -0.2483 -0.2241 0.2121 0.3103 -0.1828 -0.2603 0.3845 0.2448 0.2914 -0.1897 0.2069 0.1948 -0.2397 0.1466 0.1776 0.2345 0.1879 0.2207 0.2190 0.2845 0.1897 -0.3483 -0.2621 -0.3345 -0.3086 -0.2776 -0.3793 -0.2086 0.2293 0.2379 -0.3276 0.3448 -0.1707 -0.2569 0.2983 -0.2500 0.2879 -0.3517 -0.1828 0.2810 0.3707 -0.1552 0.1810 -0.2845 -0.2362 -0.4362 0.2759 0.2569 0.1897 0.2983 0.1741 0.5155 -0.3172 0.2828 -0.2776 0.1845 -0.1121 0.2500 0.2690 0.3603 -0.1741 0.2948 -0.2966 0.2448 0.2638 0.3448 0.5810 0.1793 -0.1655 -0.2052 0.1207 -0.3207 0.1793" HIT_INDICES="13 24 39 44 53 58 62 70 74 99" ES_PROFILE="-0.0121 0.0017 -0.0190 0.0466 0.0776 0.1431 0.2172 0.2569 0.3310 0.2241" RANK_AT_ES="74.0000" RANK_SCORE_AT_ES="-0.0400"/>
  <DTG RANKED_LIST="SexDevelopmentGenesPRL_remapped.rnk" TEMPLATE="na_as_pre_ranked" GENESET="gene_sets.gmt#HP_IRREGULAR_HYPERPIGMENTATION" ES="0.2857" NES="1.2527" NP="0.1646" FDR="1.0000" FWER="1.0000" CHIP="ftp.broadinstitute.org://pub/gsea/annotations_versioned/Human_Gene_Symbol_with_Remapping_MSigDB.v7.5.1.chip" RND_ES="-0.2232 -0.1518 -0.2321 -0.1875 -0.2321 -0.2232 0.1429 0.1518 -0.2321 -0.1429 0.2857 -0.0982 -0.3393 -0.2768 0.1696 -0.3661 -0.2232 0.3571 -0.2411 0.1964 0.1875 -0.4018 0.2232 -0.1518 0.1339 0.2768 -0.2054 -0.2411 -0.2321 0.2232 -0.2232 -0.2232 -0.2589 0.1964 0.1607 -0.2054 -0.1250 0.2411 -0.3036 -0.3571 0.1875 -0.1964 0.2232 -0.1518 -0.1786 -0.2768 -0.4554 0.2232 0.1696 0.2143 -0.3304 0.3393 -0.2589 -0.4107 0.1696 -0.1696 0.3571 0.3036 -0.1429 0.1339 -0.1339 -0.3393 -0.3036 0.1429 0.2500 0.2500 -0.1696 -0.2411 -0.1429 -0.1429 0.1429 -0.2946 -0.2232 -0.2143 -0.4732 0.1339 0.1875 0.1607 -0.2589 -0.1786 0.3482 -0.3125 0.2232 0.2857 -0.2143 0.3750 -0.2143 -0.2857 -0.2857 -0.2768 0.2232 0.1607 -0.2857 -0.1161 0.1696 0.2946 -0.2500 0.2768 0.2679 0.1607 0.3750 -0.4643 -0.2143 -0.2946 0.2589 -0.2321 0.2232 -0.4375 0.2054 0.1607 -0.1875 -0.2232 -0.2232 -0.2054 0.1875 -0.3839 0.1429 0.2232 0.1250 0.2143 -0.3661 0.2500 -0.1875 -0.1875 0.0982 -0.2411 0.2232 0.2768 -0.3750 -0.2411 -0.1964 -0.1339 -0.1429 0.2768 0.2768 -0.1518 -0.1696 -0.2321 -0.3125 -0.1429 -0.2946 -0.1607 0.2500 0.1875 0.1786 -0.1607 0.3036 -0.2143 -0.1875 -0.2054 -0.1250 -0.2679 -0.1429 -0.2054 -0.2857 0.1429 0.2143 0.1518 -0.2143 -0.3214 0.3125 -0.1696 -0.2232 -0.1964 -0.3393 0.4286 0.4196 -0.2054 -0.1964 0.2857 0.1607 0.3661 -0.2054 0.2857 0.2054 -0.1786 0.3839 -0.3036 -0.2321 -0.1161 0.1607 0.2143 0.2679 -0.1429 -0.2321 0.1875 0.1607 -0.1964 0.2857 0.2143 0.2946 0.1429 0.2321 -0.3661 0.1339 0.2321 0.2411 0.2500 0.2946 0.1250 0.4196 -0.1696 0.1518 -0.1161 0.1071 0.2143 -0.2411 -0.1786 -0.2589 -0.2054 -0.1339 0.1786 -0.2232 -0.1786 -0.2768 -0.3482 0.2589 0.1518 0.1786 0.1518 0.2679 -0.1429 -0.1786 0.1518 0.2679 -0.3036 -0.1964 0.1964 -0.2232 0.1786 0.2321 -0.2321 0.2321 -0.2143 0.2411 -0.3214 0.2500 0.2679 0.1875 0.1786 -0.2321 0.1875 0.2321 -0.1607 0.2411 0.3036 0.2143 0.1875 0.2857 0.3125 -0.2143 0.2411 -0.2589 0.2143 0.4554 0.2054 0.2054 0.2411 0.1161 -0.2143 -0.1518 -0.2411 0.1964 0.2500 0.2321 -0.3482 0.2857 -0.3393 0.2054 -0.3125 -0.3393 0.2143 0.2054 -0.2946 -0.1696 -0.1964 0.2857 0.2054 -0.2946 -0.2679 -0.2054 0.2768 -0.2768 0.2768 -0.2321 -0.2946 -0.1607 -0.2500 -0.3929 0.2500 -0.2857 -0.1339 0.2232 0.2321 -0.1339 -0.2411 0.2768 0.1429 0.3839 -0.2232 -0.2768 0.2946 -0.2768 -0.3036 -0.3036 0.1875 -0.2232 -0.2232 0.1339 0.2321 -0.2232 -0.2411 0.2232 0.2500 0.1607 0.4107 0.1518 -0.2232 -0.2411 -0.1518 0.1339 -0.1607 -0.1696 -0.2500 -0.2500 -0.2321 -0.1607 -0.2411 0.2232 -0.2857 0.1250 0.1339 -0.2054 -0.1518 0.1786 -0.1786 0.2232 -0.4286 -0.1518 0.2411 -0.3214 0.2857 -0.2232 0.3036 -0.0982 0.1518 0.2411 0.2232 0.1607 -0.1696 -0.2143 0.2500 0.2500 0.1696 -0.1875 -0.1607 -0.3571 0.3661 0.2679 -0.2500 -0.1607 -0.2411 0.1786 0.1875 0.1696 0.3214 0.3125 -0.1964 0.2321 0.1429 0.1964 0.2232 -0.1429 0.1696 0.3304 -0.1429 0.3125 0.2411 0.1696 -0.2411 0.2768 -0.3036 0.2500 -0.3304 0.2946 -0.2143 -0.2768 0.2500 -0.2054 -0.2054 -0.2232 0.4196 0.2321 0.2857 -0.2321 0.3571 -0.2232 -0.1429 -0.3571 -0.2768 0.2500 -0.2857 0.1786 0.2054 0.1696 -0.2679 0.1429 -0.2857 -0.2411 0.1964 0.1161 0.2143 0.2143 0.3839 -0.2143 0.2946 0.1607 -0.1696 -0.1161 -0.1696 0.1518 -0.2232 0.1607 0.4375 -0.1875 -0.1518 0.1786 0.2500 -0.4018 -0.3482 0.1964 -0.2321 0.1964 0.2589 -0.1696 0.2679 0.1696 0.1786 0.3929 -0.1607 -0.3036 0.1607 -0.3214 -0.1429 0.2232 0.2321 -0.2679 -0.2321 -0.1339 -0.2054 0.1607 0.2946 -0.1518 0.1786 -0.3393 -0.2232 0.1875 -0.2143 -0.1429 -0.2946 0.2143 -0.2768 0.2857 -0.2411 -0.2321 -0.1518 0.1607 0.2768 -0.3036 -0.2946 0.2857 -0.1875 -0.2232 0.2321 -0.2321 0.2768 -0.2589 0.1161 -0.2321 0.2143 -0.1339 -0.4196 -0.1071 0.1696 -0.2054 -0.3304 0.0982 0.1696 -0.3036 0.2589 0.2411 -0.3125 0.1696 -0.2232 -0.3393 -0.1607 -0.1696 -0.3036 0.2589 -0.2321 0.2500 -0.2768 -0.1607 -0.1964 -0.3125 -0.3214 -0.2321 0.3304 -0.2143 -0.2143 0.3571 -0.2589 0.1964 0.2232 0.1875 -0.2411 -0.2500 0.3214 0.1696 -0.1518 0.3661 0.2679 -0.3125 0.4375 0.2679 -0.1339 -0.2232 0.2143 -0.1786 0.1786 -0.1696 -0.1339 0.2500 0.1875 -0.2500 -0.1964 -0.2411 0.1429 -0.1875 0.1875 -0.2500 -0.3304 -0.2232 -0.1607 -0.2857 -0.2500 0.2232 -0.2143 0.2143 0.2768 0.3036 0.1518 0.3750 -0.3304 0.2411 0.2054 0.1696 -0.1696 -0.4196 -0.2143 0.2321 0.2411 -0.2679 -0.2143 -0.2500 -0.2679 -0.2679 0.1964 0.2589 -0.4554 0.2411 0.1875 0.1786 -0.2946 -0.1429 0.1429 -0.1250 0.2768 -0.1518 0.1786 0.2143 0.2232 0.3125 -0.2679 0.1339 -0.1518 0.1607 0.2411 -0.1875 0.1339 -0.1875 0.1161 -0.1071 0.2232 0.2232 -0.2679 -0.2679 -0.1964 0.2679 0.1875 -0.2946 0.2321 0.2232 -0.2232 0.1071 0.1964 0.3036 -0.1429 -0.2143 -0.2232 0.1875 -0.2232 -0.3482 -0.2321 -0.3929 0.1875 -0.1786 -0.2143 -0.3125 0.1786 -0.2143 0.1696 -0.3304 -0.2679 -0.3571 0.1518 0.2679 0.2321 -0.2589 -0.1339 0.3661 0.2946 -0.2143 0.1339 -0.2054 0.1964 0.1786 -0.1607 -0.1964 -0.1964 -0.2054 0.2054 -0.2054 -0.2589 -0.1518 -0.2500 -0.1518 -0.1964 0.4286 0.1875 0.3036 0.3036 -0.1696 -0.2232 0.2143 -0.3571 -0.1875 -0.3750 0.4196 0.1518 -0.3214 -0.1607 -0.3571 -0.1607 0.1875 -0.2768 -0.2679 0.4196 -0.1429 -0.3839 0.1786 -0.2054 0.3929 -0.3304 -0.2500 0.2054 0.1964 0.1964 0.2857 0.2232 0.1875 0.1161 0.1786 0.2321 0.1518 -0.5000 0.2500 -0.1250 -0.2857 0.2857 -0.1964 -0.1875 0.1786 -0.2768 -0.1964 0.2857 0.1518 0.1875 -0.2768 0.2143 0.1696 0.2143 -0.1875 -0.1696 0.2321 -0.1607 -0.2589 0.2232 -0.2143 -0.3482 0.3304 0.2143 -0.1964 -0.2946 0.3214 0.1875 -0.3036 -0.4732 0.1786 -0.1786 0.2321 0.2857 -0.1696 0.2232 -0.3571 0.3750 -0.3304 0.1429 0.3036 0.3661 0.2143 -0.2143 0.1786 0.2946 0.1339 0.1786 -0.1518 0.2768 0.2143 -0.2679 0.4375 0.1518 0.2054 -0.1964 -0.2411 0.1607 0.2768 -0.2589 -0.2232 0.1875 0.1518 0.3839 0.2232 -0.3571 -0.1875 0.2232 0.1696 -0.2500 0.2500 -0.4286 -0.2054 0.1696 -0.2232 0.1339 -0.1429 -0.2946 -0.2232 0.1518 0.1518 0.1964 0.2411 -0.2232 -0.2946 -0.1518 -0.1250 0.2411 -0.3304 0.2054 -0.2321 0.1964 0.1875 0.2232 -0.2500 0.1696 0.2500 0.1786 -0.1696 0.1518 0.2679 -0.2232 0.2143 0.3036 -0.2411 0.1071 -0.1696 0.1786 0.1696 0.2679 0.2143 -0.2054 -0.3393 -0.1786 0.3125 -0.2411 -0.2768 -0.2321 0.2054 0.1964 -0.1875 0.2768 0.2946 -0.2321 0.1875 -0.2857 -0.2589 -0.2768 0.1875 -0.2411 0.3125 0.1964 0.1250 -0.2321 0.3661 -0.1607 0.2946 0.3482 0.2500 -0.1518 -0.1875 -0.2589 -0.2589 -0.1339 -0.2143 0.2232 0.1518 -0.2054 -0.2321 0.2054 0.1964 -0.1875 -0.1607 0.2411 0.1339 -0.2321 0.2411 -0.2857 -0.4554 0.1607 0.2411 0.2857 -0.1518 0.1696 -0.2679 -0.2589 -0.3393 -0.1964 0.3304 0.1786 -0.1875 0.1607 -0.2946 0.2054 0.2411 -0.1339 -0.2589 0.1518 -0.1429 -0.2232 0.1429 -0.2411 0.2232 0.1696 0.2589 0.2321 0.1518 0.1607 0.3125 -0.2589 0.4643 -0.1607 -0.2321 0.2143 -0.3661 0.2946 0.1429 0.2054 -0.2232 -0.2411 -0.2679 -0.3393 0.2321 0.1429 -0.2589 -0.2679 0.1786 0.3125 0.2143 -0.2679 -0.2143 -0.2411 -0.4018 0.1607 -0.1964 -0.1607 0.3214 -0.1875 -0.4286 0.2143 0.2768 0.2500 -0.2589 0.1339 0.2411 -0.1607 -0.1607 0.1339 0.2321 -0.1607 0.1964 0.2143 -0.1964 -0.2589 0.2500 -0.2411 0.2679 -0.1339 0.1964 -0.1518 0.1607 -0.4107 0.2232 0.2589 0.3214 0.2589 0.1875 0.2768 -0.2054 -0.2143 0.4286 0.1339 0.2143 -0.2054 -0.2321 -0.4643 -0.1696 0.1607 -0.2232 0.1964 -0.1250 0.1696 -0.2143 0.2232 0.2232 0.2054 -0.2411 0.2143 0.2589 -0.3214 -0.1875 0.3214 -0.1964 0.3036 0.2589 -0.1786 0.1786 0.2411 0.2500 -0.1964 0.2946 -0.2946 0.2500 -0.2589 -0.3571 -0.1875 0.1964 -0.3125 0.2768 -0.1875 -0.1607 0.1607 -0.1696 0.1607 -0.2768 0.0982 -0.2321 -0.1964 0.2232 0.2857 -0.1786 0.3304 -0.3125 -0.2768 -0.1696 -0.2054 -0.1339 0.2679 0.2768 0.2679 -0.3393 -0.1607" HIT_INDICES="14 17 19 20 33 37 38 39 52 89 90 110 116 120" ES_PROFILE="-0.0536 0.0000 0.0625 0.1339 0.0982 0.1429 0.2143 0.2857 0.2500 0.0000 0.0714 -0.0268 0.0000 0.0446" RANK_AT_ES="39.0000" RANK_SCORE_AT_ES="4.9700"/>
  <DTG RANKED_LIST="SexDevelopmentGenesPRL_remapped.rnk" TEMPLATE="na_as_pre_ranked" GENESET="gene_sets.gmt#HP_ARNOLD_CHIARI_MALFORMATION" ES="0.3154" NES="1.2549" NP="0.1873" FDR="1.0000" FWER="1.0000" CHIP="ftp.broadinstitute.org://pub/gsea/annotations_versioned/Human_Gene_Symbol_with_Remapping_MSigDB.v7.5.1.chip" RND_ES="-0.1391 0.1304 -0.4095 -0.2632 0.3913 -0.2917 -0.2237 -0.3328 0.2403 0.2696 -0.1660 -0.1565 0.4016 0.1881 0.2348 0.1913 0.2348 -0.3273 -0.1360 -0.3138 0.2032 0.2221 0.2498 -0.2632 -0.3929 -0.3581 -0.2237 -0.1897 -0.3012 -0.2150 0.2221 0.1415 0.1881 -0.2000 0.2617 -0.2625 0.2395 0.2372 -0.3526 0.1929 0.1565 -0.1787 0.2182 0.2174 -0.2158 0.1889 -0.1621 0.1455 -0.2482 -0.2411 0.3099 -0.3320 0.2798 -0.2047 0.2285 0.2751 0.2751 -0.1581 -0.1826 0.3352 0.2798 -0.3020 -0.3589 -0.2917 -0.2522 -0.2917 0.2530 -0.2672 -0.2356 0.1771 -0.3138 -0.5059 0.2174 -0.2711 -0.1470 0.1668 -0.2364 0.2530 -0.4174 -0.2269 0.2925 -0.3968 -0.1494 -0.4047 0.2838 -0.3439 0.2458 0.3439 0.2063 -0.2917 0.2696 0.3708 -0.1154 -0.3565 -0.2451 0.4174 -0.2182 -0.4261 0.1123 -0.2198 -0.1676 0.2609 -0.2704 0.2783 -0.2182 0.2885 0.1502 0.3708 -0.1628 0.1447 -0.2585 -0.2625 0.2134 0.3589 0.1771 0.4047 0.3051 -0.2917 -0.2182 -0.1628 -0.2933 0.1391 -0.2047 -0.2292 -0.1913 -0.3091 0.2174 0.1810 0.2403 -0.1573 -0.1368 -0.1581 -0.2877 0.2032 -0.2577 0.2767 -0.2791 0.2625 -0.3660 -0.3233 0.3960 0.2522 0.2980 -0.2656 -0.1494 0.2269 -0.2174 -0.2696 -0.1621 0.3881 -0.2751 0.4696 0.2498 0.3526 -0.1842 -0.2577 -0.1794 -0.1051 0.1447 0.2016 -0.2379 0.3115 -0.1874 -0.1700 -0.3581 0.2308 0.3976 0.1945 -0.1597 -0.2791 0.2964 0.3020 -0.1937 -0.1881 -0.3668 -0.1597 0.1755 0.1668 0.1842 0.1486 -0.1549 0.1834 0.1897 0.3628 -0.1715 0.3320 0.3399 0.2364 -0.3320 -0.2277 -0.2553 0.1336 0.3455 -0.1423 0.1636 -0.2577 -0.1984 0.2032 0.2783 -0.3225 0.3368 -0.1636 0.1810 0.1739 0.1771 0.1763 0.1794 0.2190 0.1881 -0.1549 -0.3526 -0.1787 -0.2221 -0.4103 -0.2158 -0.1099 -0.1146 -0.1589 -0.1897 -0.2008 0.1763 -0.2656 0.3225 0.3194 -0.1700 0.2830 0.2704 -0.2158 0.1668 -0.2798 0.1945 0.2854 0.3312 0.2190 0.1968 0.3194 -0.1889 0.1146 -0.3312 0.1937 0.1968 -0.3051 0.1597 -0.1731 0.2545 0.2000 0.1708 -0.2008 0.2316 0.4664 -0.2419 -0.2087 -0.2672 -0.3273 -0.2743 -0.2925 -0.2103 -0.2538 0.3146 0.2482 -0.3004 0.2885 0.2008 0.3020 0.3225 -0.2016 -0.2324 -0.1850 -0.2885 0.1455 -0.1526 -0.2846 0.1296 -0.3281 -0.2719 -0.2798 0.2047 0.3652 -0.2063 0.2704 0.2174 0.1478 -0.2316 -0.1589 -0.2308 -0.2182 0.3217 0.1755 -0.1542 -0.1755 -0.2806 0.4498 0.2632 -0.1502 -0.3043 0.1921 -0.2609 -0.2261 -0.2403 -0.2482 -0.3486 0.4443 0.3312 -0.2403 0.3486 0.2458 -0.3012 -0.2285 -0.3573 0.2522 0.2957 0.2451 0.2830 -0.2245 -0.3534 -0.2498 0.2625 0.2229 -0.2870 0.1802 -0.1447 0.1921 0.2237 -0.1470 0.3099 0.2016 0.1802 -0.1960 0.2711 0.4395 0.1771 -0.2348 0.2443 -0.2577 0.2063 0.3628 0.2791 -0.4743 0.2395 -0.4055 -0.1787 -0.2016 -0.4103 -0.2016 -0.2458 -0.1960 -0.1115 -0.3613 0.2877 -0.1731 0.2269 -0.3012 0.2103 -0.1597 0.2379 -0.2174 0.2047 -0.1984 -0.1510 0.1755 0.2482 -0.2229 0.2348 0.2095 0.1747 -0.2830 -0.3154 -0.2522 -0.2806 0.1747 0.2767 -0.1897 0.1755 0.2134 -0.1834 -0.1881 -0.3391 0.1494 0.1929 0.2308 0.2245 0.2087 0.2285 0.1826 -0.2458 0.2245 -0.1573 0.1668 -0.2190 0.1565 0.2704 -0.2016 -0.2372 0.3217 0.2150 0.2490 0.2593 0.2577 -0.2498 0.2577 0.2111 -0.3439 -0.1842 0.3217 0.5099 -0.2577 -0.2024 0.5225 0.2000 0.1455 0.2032 0.2221 -0.2190 -0.3826 0.2791 0.2063 -0.3154 -0.2016 0.2364 0.2577 -0.2451 0.3020 -0.2055 -0.3146 -0.1937 -0.3676 0.2980 0.2308 0.2870 -0.2498 0.2182 0.2972 0.5178 0.2506 -0.1455 -0.3091 0.3273 -0.1336 0.2506 0.1739 0.2182 -0.2458 -0.2103 -0.3099 -0.5486 -0.2198 -0.2545 0.1700 -0.1929 -0.3407 -0.3194 0.2783 -0.3304 0.3312 0.2767 -0.2759 -0.2972 -0.2364 0.2854 -0.2411 0.2806 0.2087 -0.3233 0.2142 -0.3565 -0.1352 0.2142 -0.2806 0.1937 -0.2553 0.2664 -0.2917 0.1534 0.2806 0.1771 -0.3067 0.2071 0.2538 0.1652 -0.3138 0.3012 0.1881 -0.1636 0.3265 0.2704 0.1937 0.1771 0.2704 0.2063 0.3312 -0.2751 0.1747 0.2458 0.3059 0.3233 0.2364 0.3186 0.2190 -0.2047 -0.2142 -0.2964 0.2285 -0.2625 0.2277 0.1676 0.1874 0.3921 -0.3281 -0.1858 0.2206 -0.3225 -0.1897 0.2087 -0.1739 -0.2870 0.4316 0.1794 -0.3763 -0.2348 -0.2680 0.3526 -0.2877 -0.3755 -0.2545 0.1644 0.1597 -0.2704 0.4791 -0.2174 -0.2308 -0.1423 -0.2530 0.2008 0.2751 0.3478 0.3178 -0.1810 -0.2451 0.1368 -0.2285 0.3439 0.2443 -0.2032 -0.3573 0.1652 -0.1455 -0.3874 0.3194 0.1897 -0.1715 -0.1968 0.2403 0.1929 0.2704 0.2585 -0.3542 -0.2625 0.1478 0.1771 -0.2719 0.1834 -0.2047 -0.4522 -0.4008 -0.4182 0.3099 -0.2324 -0.1937 0.3881 -0.2569 -0.2332 -0.1810 0.2664 -0.4364 0.1858 -0.3281 0.3320 -0.2743 -0.1478 -0.1391 -0.3660 -0.1636 0.1289 -0.2229 -0.1921 0.2182 0.2419 -0.2055 -0.2957 -0.2047 -0.2198 -0.3352 -0.2656 0.2451 -0.2364 0.3154 0.2435 0.2704 0.1470 0.3565 0.2411 0.1573 0.2182 0.2751 0.3375 -0.1652 0.2237 0.2806 -0.2364 0.2585 -0.2972 0.3700 -0.2443 0.2364 0.3407 -0.2348 -0.3320 -0.3004 -0.2617 -0.1486 -0.2885 -0.3281 -0.3146 -0.2980 -0.2245 0.2656 -0.2016 0.2798 -0.2957 -0.2791 0.4047 0.3747 -0.3360 -0.3154 -0.1913 0.2972 0.1660 -0.4087 -0.2443 -0.2704 0.2530 -0.1423 0.3581 -0.1565 0.3447 -0.3004 -0.2190 -0.3391 0.1138 0.2482 -0.3091 0.2482 0.2190 -0.1565 0.2704 0.4316 0.2000 0.2545 0.2395 0.3138 0.1960 -0.2870 0.1881 -0.2704 0.3225 0.2055 0.2055 0.3455 0.1834 0.2008 -0.2111 0.2221 -0.2158 0.1968 0.4277 -0.3265 -0.1526 0.2285 -0.3233 0.3138 -0.2443 -0.2451 0.2791 0.2103 0.3115 0.2308 0.3391 0.2435 0.3700 0.1723 0.2545 -0.3399 -0.3589 0.2877 0.2972 0.2893 -0.3613 -0.3874 0.1976 0.2119 0.3676 0.2506 0.2893 -0.2941 -0.3241 -0.2000 -0.3051 0.2719 0.3447 0.3099 -0.3739 0.3043 -0.3534 0.2672 0.2498 -0.2917 0.2783 0.3004 -0.2269 0.3889 -0.2719 -0.3874 0.3273 -0.2925 -0.3755 0.2032 -0.2411 0.2000 0.1352 0.3668 0.2711 0.2917 0.2134 -0.1075 -0.1502 -0.1526 -0.4142 -0.2008 0.1913 0.1834 0.2269 -0.2308 0.2063 0.2150 -0.3273 -0.1921 0.4055 0.1771 0.2095 -0.1960 0.1976 -0.1739 -0.2577 0.2190 0.1834 0.2063 0.1984 -0.2395 0.1360 0.1794 -0.2134 -0.2791 -0.2767 -0.1668 -0.2885 -0.2111 -0.2545 0.2830 0.2435 0.2308 0.2972 0.2609 0.3842 -0.2111 -0.1913 -0.4490 -0.1455 0.3194 -0.2071 -0.3138 -0.3320 -0.3059 0.2206 -0.2617 0.2569 -0.2925 0.3028 -0.1850 -0.2308 -0.2530 -0.3842 -0.1565 0.1802 -0.3020 0.2451 -0.2237 -0.2348 -0.2435 0.2403 -0.3739 -0.4490 -0.2221 0.2292 -0.1842 0.2957 0.2308 -0.1794 0.3700 -0.4142 -0.2885 0.2743 -0.3004 -0.2925 -0.3312 -0.2719 0.2174 -0.3320 0.2680 -0.1802 -0.3478 0.2917 0.1202 -0.2482 0.3217 0.1794 0.1723 0.2071 0.1644 0.2980 0.1273 0.1407 0.2016 0.2751 -0.1889 -0.2372 -0.2917 -0.1597 -0.2237 0.2308 0.2119 -0.2032 -0.2285 -0.3368 -0.1810 0.2569 -0.1676 -0.2545 -0.1960 0.1067 -0.4482 -0.2111 -0.3621 0.1976 -0.2316 0.1945 -0.1336 -0.2964 0.1652 0.2893 -0.3012 0.2150 -0.2530 0.1573 -0.3091 0.3241 0.1921 0.2719 -0.1565 0.2221 -0.2435 -0.3138 0.3700 0.1589 0.1542 -0.2308 -0.2087 0.3881 0.3447 0.3968 0.1826 0.1850 0.2237 0.2221 -0.2403 0.3874 -0.2798 0.2798 -0.3968 -0.2664 0.1296 -0.2245 0.2609 0.2806 0.3929 0.3004 -0.2261 0.2198 -0.2972 0.1826 -0.2838 -0.2435 0.1739 -0.2798 0.2024 -0.2885 0.2364 -0.3407 0.2411 -0.1581 -0.2008 0.2664 0.2625 0.5091 -0.2324 0.3581 -0.1897 0.3747 -0.3241 -0.4656 -0.3921 -0.1644 -0.3020 0.1660 -0.2704 -0.2206 -0.3794 -0.1225 -0.1787 0.5138 0.2150 0.2569 0.1676 0.3368 -0.2356 0.2198 -0.3834 -0.2024 -0.5312 -0.3186 -0.2324 0.2055 0.2324 -0.2451 -0.1787 0.1897 0.2237 -0.2941 -0.2625 0.2190 -0.3091 0.2261 0.3051 0.3273 0.2063 0.1731 0.3146 0.2269 0.2032 0.3146 -0.2277 -0.2261 -0.1929 -0.3565 0.1834 -0.3763 0.1660 -0.2530 -0.3186 -0.3217 0.2585 -0.3581 -0.1130 -0.2261 0.2324 0.2277 0.2308 -0.1937 0.1921 -0.2972 -0.2743 0.2893 0.2372 -0.2221 0.2672 -0.1423 -0.2617 -0.1771 0.3273 0.1534 -0.2277 0.1881 0.1739 0.1937 -0.1818 -0.2356 -0.2269 -0.4656 0.3115 0.4625 0.4182" HIT_INDICES="0 3 5 14 20 37 60 88 90 106 108" ES_PROFILE="0.0909 0.1644 0.2466 0.2680 0.3154 0.2672 0.1668 0.0229 0.1051 0.0656 0.1478" RANK_AT_ES="20.0000" RANK_SCORE_AT_ES="11.8000"/>
  <DTG RANKED_LIST="SexDevelopmentGenesPRL_remapped.rnk" TEMPLATE="na_as_pre_ranked" GENESET="gene_sets.gmt#GOBP_ENZYME_LINKED_RECEPTOR_PROTEIN_SIGNALING_PATHWAY" ES="0.2476" NES="1.2578" NP="0.1822" FDR="1.0000" FWER="1.0000" CHIP="ftp.broadinstitute.org://pub/gsea/annotations_versioned/Human_Gene_Symbol_with_Remapping_MSigDB.v7.5.1.chip" RND_ES="0.2381 -0.2381 -0.3619 -0.0952 0.1429 -0.1238 -0.2000 -0.3143 -0.1524 -0.1810 -0.1524 0.2190 -0.1619 -0.3048 -0.2190 -0.2286 -0.0952 -0.0857 -0.2476 -0.2000 -0.3238 -0.2476 -0.2000 0.2190 0.2000 0.1524 0.2000 -0.1524 0.1619 0.1524 0.1524 -0.1048 -0.2095 0.1238 -0.1429 -0.1524 0.3048 0.1524 0.2857 0.2667 -0.2571 0.1714 0.1524 -0.1810 0.1429 -0.3048 0.2000 -0.2476 -0.0952 -0.2476 -0.1619 0.1429 -0.1238 0.2095 0.1524 0.3619 -0.1714 -0.2190 -0.1048 -0.2381 0.1238 -0.2286 0.1429 -0.1619 -0.2095 0.1524 0.1524 -0.1048 0.1714 0.2667 0.2952 0.2381 -0.1429 0.1714 0.1714 -0.2381 0.2952 0.1429 -0.1714 0.1238 -0.2381 0.2000 -0.1619 0.2476 -0.2190 0.2857 0.1619 -0.2000 0.1524 -0.2286 0.1143 -0.2571 0.2000 0.3048 0.1619 0.1714 0.2000 -0.2857 -0.2095 -0.1524 -0.2095 -0.2381 0.1619 -0.2286 -0.1714 0.1048 -0.1143 -0.3238 0.1714 0.1048 -0.1810 -0.2571 -0.1333 -0.1619 -0.2000 -0.2476 0.3905 0.1714 0.1238 0.2381 -0.1429 0.1810 -0.1048 0.1333 0.1524 -0.1333 -0.1524 0.3143 0.2095 0.1429 0.1714 0.1810 -0.1905 0.1238 0.2190 -0.1429 -0.1714 -0.1619 -0.2476 0.2190 -0.1714 0.1619 0.2667 -0.1333 -0.1619 0.1905 -0.1524 0.1429 0.1048 -0.1619 0.2571 -0.1524 0.2095 0.2000 0.2476 -0.2476 -0.1429 0.2095 0.2190 -0.2381 0.2190 -0.4286 0.1238 0.1333 -0.1238 -0.1905 0.2667 -0.3333 -0.1714 0.2095 -0.1524 0.1429 0.1905 -0.2381 0.1619 -0.2286 0.2286 -0.1905 -0.2571 -0.1714 0.1238 -0.2190 0.1429 -0.2381 0.2952 0.1619 0.1429 0.2762 0.1619 0.2095 0.1619 0.2000 -0.2286 -0.2762 -0.2000 0.2095 0.2476 0.2095 0.1619 -0.1905 0.2476 0.2000 -0.1048 0.1333 0.1048 0.2952 -0.2762 0.2857 -0.1143 -0.1143 -0.1238 0.1429 0.2190 0.2571 0.2095 0.1238 0.1714 -0.1143 -0.1524 0.2095 -0.1905 -0.2286 0.1333 0.1619 -0.1524 0.1429 -0.1429 0.2476 0.1714 -0.1905 -0.1524 -0.1333 -0.2571 -0.2571 -0.1524 0.2000 -0.1905 0.1905 0.1905 0.2952 0.1714 0.1238 -0.2286 0.2190 -0.0952 0.1714 -0.1429 0.2286 -0.2571 0.1714 0.2286 0.2476 -0.1905 0.1524 -0.1429 -0.1619 0.1048 -0.2286 -0.1333 -0.1714 -0.1048 -0.1619 -0.2762 0.1333 0.1714 -0.2571 0.2667 -0.2762 -0.1429 0.1429 -0.0857 -0.1238 0.3524 0.1143 0.1429 0.2286 -0.1810 0.1714 0.2000 0.1143 0.1429 -0.1333 0.2190 -0.3048 0.1905 0.1048 0.1524 -0.2000 0.2095 -0.2476 -0.2476 0.2095 -0.1810 0.1048 -0.0952 -0.3238 -0.2286 0.2000 -0.1619 -0.1714 -0.1333 0.2667 -0.2381 0.1524 -0.3143 -0.2381 -0.2857 0.2190 0.2190 0.1524 -0.0952 -0.2381 0.1905 0.1619 -0.1810 0.1905 0.3048 -0.1238 -0.2190 -0.1238 0.2476 -0.1333 -0.2762 0.2000 -0.1238 -0.1524 -0.1714 0.1619 -0.3524 0.2190 0.1905 0.1524 0.3524 0.2381 -0.2000 0.0952 0.1619 -0.1714 -0.1619 0.3714 -0.1524 0.1714 0.2000 -0.1524 0.2095 0.2381 0.2190 0.2857 0.2571 0.2667 -0.1429 0.2381 -0.2476 -0.1905 -0.1905 0.3619 -0.1619 0.1238 0.1714 -0.2571 0.2571 -0.2000 -0.1333 0.1238 0.2000 0.2571 -0.1238 -0.1810 0.2571 0.2857 -0.1429 -0.2381 -0.1429 0.1238 -0.2286 0.2667 0.1333 0.3048 -0.2000 0.1143 0.2857 0.1429 -0.1524 -0.2190 -0.1048 0.2667 -0.2000 0.1905 0.2381 -0.1524 -0.1333 0.2381 0.1429 -0.2286 0.3143 0.1810 -0.1810 -0.1333 -0.2000 0.1905 -0.1905 0.2190 -0.1619 -0.1333 0.2952 -0.1238 -0.2286 -0.1905 0.1429 0.2857 0.2857 0.1143 0.2857 0.2286 -0.2952 0.3143 0.1143 0.1143 -0.1238 -0.2571 -0.3143 0.2476 0.4000 -0.2095 0.2000 -0.1429 -0.2571 -0.1619 -0.2381 -0.1714 0.1238 0.1714 0.1714 0.1333 0.2571 0.1524 -0.3905 0.1810 0.1238 -0.2667 0.1429 0.1810 -0.1714 -0.1333 -0.1143 0.1714 0.2571 0.2000 -0.1905 0.1905 0.1238 -0.1143 0.2667 0.1905 0.1333 -0.1905 0.1429 -0.1619 -0.2476 -0.1905 0.1810 -0.2286 0.1619 0.3048 -0.2571 -0.2476 -0.2000 0.2095 0.1714 -0.1810 -0.1714 0.1714 0.2762 -0.3333 0.1810 -0.2476 0.2476 -0.1810 -0.2381 -0.1048 0.1524 -0.3238 0.1905 0.1524 0.1905 0.2571 0.2190 -0.1048 0.1619 0.1714 0.1429 -0.3524 -0.1905 0.1810 -0.2095 0.2095 0.2857 -0.1238 -0.1333 -0.1714 0.1810 -0.2095 -0.1333 0.1524 0.1619 0.2952 0.2476 -0.2095 -0.4095 -0.2476 0.1714 -0.1619 0.1238 -0.1429 0.2476 0.1333 -0.4286 0.1048 -0.3048 0.1619 0.1143 0.1810 0.3238 -0.2286 0.2095 0.3048 -0.2190 0.2286 0.2190 -0.2095 -0.2762 0.2286 -0.2190 -0.1714 0.1619 0.1143 0.1048 -0.1714 -0.1333 0.1619 0.1810 0.2476 -0.1333 0.1810 -0.2381 0.1333 -0.1429 -0.2286 -0.1048 -0.2095 0.1524 -0.2381 -0.1619 0.1714 -0.2000 0.3714 0.1810 -0.2286 0.1429 0.1333 0.2571 -0.1810 -0.1429 -0.1333 0.1714 -0.2190 0.2571 -0.1333 -0.1810 0.2286 -0.1619 -0.2381 0.1048 0.1143 -0.1333 -0.1238 -0.0857 -0.2190 -0.2571 -0.2286 0.1143 -0.0857 0.1905 0.1810 0.0857 -0.2381 0.1524 0.1714 0.2095 -0.2762 0.1333 -0.0952 -0.1905 0.2190 -0.1905 -0.3238 -0.2000 -0.1810 0.2190 0.2000 0.2286 -0.2476 0.2190 0.2000 -0.0857 -0.1810 0.2286 -0.1619 -0.1810 -0.1905 -0.3524 -0.2286 -0.1714 0.2476 -0.2095 -0.2476 -0.1429 0.1429 -0.2762 0.1524 -0.2000 -0.1905 -0.1619 0.2381 -0.1238 0.1429 0.2476 -0.1333 0.2381 -0.1238 -0.2286 -0.1524 -0.2190 -0.1524 0.2952 0.1810 -0.1905 0.1333 -0.1429 -0.1524 -0.3143 0.2476 0.2571 0.2571 0.1714 -0.1524 0.2286 -0.1810 -0.1810 0.1524 0.2571 0.2476 -0.1238 -0.1524 0.1619 -0.1810 0.1429 -0.1524 0.1619 0.1905 -0.1714 0.2095 -0.1619 -0.1714 0.1619 0.1905 -0.1619 -0.1905 -0.2286 0.2667 -0.0952 0.2667 -0.1619 0.1524 -0.2190 -0.1429 0.1714 0.1810 0.2381 0.1714 0.1429 0.2286 0.2476 0.1714 0.1238 0.2571 -0.1524 0.1333 -0.2381 -0.1333 -0.2667 0.1524 0.1048 -0.2381 -0.1048 -0.1810 0.2000 0.1905 0.2190 -0.1905 0.2476 0.2762 -0.2190 -0.3524 -0.1333 -0.2571 0.1524 0.1619 0.1810 0.1238 0.2190 -0.1810 0.2190 -0.2476 0.1238 0.2762 0.2857 -0.2286 -0.2286 -0.1238 -0.3048 0.2667 -0.1238 -0.2095 -0.1619 0.2095 0.3333 0.1333 0.2857 -0.1524 -0.1810 0.1714 0.1619 0.2381 0.2000 0.0952 0.3333 0.2095 0.1619 0.1810 -0.1238 0.1524 0.1619 -0.1524 0.1333 0.1429 -0.3333 -0.1810 -0.2381 0.1238 0.2476 0.1905 0.2476 0.1333 -0.1810 -0.1810 0.2476 -0.1619 -0.1905 -0.2571 0.2571 -0.1524 -0.2000 -0.2190 0.0952 -0.1619 -0.1429 0.1905 0.2000 0.1714 0.2381 0.2857 0.2095 0.3429 0.1714 0.2286 -0.3238 0.2190 -0.1810 -0.1238 0.2381 -0.2286 0.2000 0.1714 -0.1333 0.1714 0.1714 -0.1810 -0.2667 0.1524 -0.2286 0.0952 0.1810 -0.1810 -0.1714 0.1048 -0.1429 0.2857 -0.1429 -0.1810 -0.2000 0.2095 0.1238 0.1714 0.1810 0.2095 0.2095 -0.1810 -0.2476 0.1810 0.1619 -0.2762 -0.1238 -0.2381 -0.2571 -0.1238 -0.1333 0.1238 -0.1905 0.2190 -0.1810 -0.1714 -0.1333 0.1333 0.1048 -0.0857 -0.2381 -0.2857 -0.1714 -0.2286 -0.1238 -0.3143 0.3143 -0.1714 -0.1905 -0.2952 0.1333 0.1905 0.2571 0.2476 0.0952 -0.1810 -0.1714 -0.2190 -0.1810 -0.1905 -0.1619 0.1810 -0.2000 0.2571 -0.2286 -0.1524 -0.1238 -0.1143 0.1238 0.1333 -0.3429 0.3429 0.2000 -0.1619 -0.2190 0.1238 -0.2762 0.2476 -0.2095 -0.1238 0.2190 0.1333 0.1810 -0.2857 -0.2857 0.2381 0.2571 -0.1429 -0.1619 -0.1714 0.1810 0.2667 -0.1619 -0.3619 -0.1524 0.2190 0.2381 0.3524 0.2286 -0.1524 0.2476 0.2476 0.1810 -0.1714 0.3048 -0.1048 -0.2381 -0.2095 0.2190 0.1238 0.1238 -0.1429 0.1048 0.1429 -0.1524 -0.2762 0.1714 0.1333 -0.1238 0.2476 0.2095 0.0952 -0.3619 0.1810 -0.1524 -0.1905 0.2000 0.2667 -0.1333 -0.1619 -0.1429 0.1333 0.3333 -0.1905 0.1238 0.3143 0.3238 0.2286 0.1238 0.2000 -0.2476 -0.1429 -0.1810 0.1619 -0.2952 0.1810 0.1810 0.3333 -0.1619 0.2000 -0.1048 0.3048 -0.3238 0.1619 -0.1429 -0.1524 -0.1429 0.2476 0.1810 -0.2000 0.2667 -0.1810 0.2000 -0.1333 0.2000 0.1429 -0.1333 0.1238 0.1810 -0.3333 -0.0952 -0.2286 -0.2000 -0.2286 -0.1429 0.1429 0.2095 -0.2476 -0.1524 0.1810 0.1810 0.1905 -0.1714 0.2476 -0.1810 -0.1714 0.2000 -0.1905 -0.2476 0.1048 -0.1619 -0.1333 -0.2000 -0.1238 -0.1810 0.0952 -0.1333 0.2095 -0.2190 -0.4000 0.2190 0.1048 0.1524 -0.2286 0.2762 -0.2000 -0.1810 -0.1048 -0.2952 -0.2190 -0.2476 -0.1333 -0.2190 -0.2095" HIT_INDICES="1 2 5 15 16 20 37 39 43 51 53 59 60 61 63 82 89 90 91 98 115" ES_PROFILE="0.0381 0.0857 0.1143 0.0762 0.1238 0.1429 0.0381 0.0762 0.0952 0.0762 0.1143 0.1143 0.1619 0.2095 0.2476 0.1238 0.1143 0.1619 0.2095 0.2000 0.0952" RANK_AT_ES="63.0000" RANK_SCORE_AT_ES="0.4900"/>
  <DTG RANKED_LIST="SexDevelopmentGenesPRL_remapped.rnk" TEMPLATE="na_as_pre_ranked" GENESET="gene_sets.gmt#HP_ABNORMALITY_OF_FEMUR_MORPHOLOGY" ES="0.2593" NES="1.2587" NP="0.1698" FDR="1.0000" FWER="1.0000" CHIP="ftp.broadinstitute.org://pub/gsea/annotations_versioned/Human_Gene_Symbol_with_Remapping_MSigDB.v7.5.1.chip" RND_ES="-0.1574 -0.3056 0.2870 -0.1944 -0.2315 -0.2407 0.4167 -0.2315 -0.1759 0.2593 -0.1759 -0.1389 0.1574 0.1204 0.1574 0.2037 0.2315 0.2778 0.2407 0.3056 -0.2037 -0.1481 0.3148 0.1852 0.1852 -0.2315 -0.1667 -0.1389 -0.2500 0.2500 -0.2593 -0.1667 -0.1852 -0.1296 0.1667 -0.1852 0.2130 -0.2130 -0.2315 0.2407 0.2315 -0.1481 0.1667 0.2500 0.1759 0.1759 0.3611 0.1852 0.3148 -0.1944 -0.2500 -0.2222 0.1852 -0.2593 -0.3056 0.1481 -0.1667 -0.2222 0.1667 0.1667 0.1481 -0.3426 -0.1944 -0.3333 0.2315 0.2963 0.1759 0.1481 -0.1759 -0.1204 0.2500 0.2315 -0.1389 -0.3519 0.2685 0.2778 -0.1481 -0.2870 -0.2593 -0.1296 -0.2593 0.1667 -0.2870 0.1019 -0.1019 0.1296 0.1759 -0.1944 0.1389 -0.1667 0.1204 -0.3241 0.2870 -0.1574 0.2315 -0.2222 0.2222 -0.1759 -0.2315 0.3241 0.1481 0.3519 0.1019 -0.2593 -0.1759 0.2407 -0.2963 0.1667 0.2315 -0.1759 0.3796 -0.2778 -0.1944 0.2037 -0.1481 -0.1389 -0.2130 -0.1574 -0.3148 -0.2130 -0.1667 0.2130 0.3241 -0.1296 0.2037 0.2037 0.2963 0.1574 0.2037 -0.2315 -0.1389 -0.2593 -0.1667 0.1574 -0.1204 0.2870 0.1296 0.2315 -0.1296 -0.1481 -0.1759 -0.2870 0.2963 -0.1852 -0.1389 -0.3241 -0.1296 -0.1296 -0.2407 0.1944 -0.1667 -0.2037 0.1759 0.2037 -0.2222 -0.2037 -0.1019 -0.2685 -0.1852 -0.1852 -0.1481 -0.2037 -0.1111 0.2315 -0.2963 0.1574 0.1759 0.1389 -0.1667 0.1389 -0.1389 -0.1481 0.2037 0.1667 0.2130 0.2037 0.1944 0.1759 0.1944 0.1944 -0.3519 0.1204 -0.1574 -0.1481 -0.1944 0.1111 0.2315 -0.1019 0.2963 0.1481 -0.2963 -0.2222 -0.2315 -0.2407 0.1574 0.1944 -0.2870 0.1296 0.2407 -0.1944 0.1759 -0.1667 -0.1574 -0.1574 0.1574 0.2130 0.2500 -0.2963 0.2315 0.1019 0.2222 0.1759 -0.3056 0.2778 -0.1667 0.2870 -0.2963 -0.2315 0.3333 0.0926 0.1574 0.2778 0.1852 0.2130 -0.2222 -0.2407 0.1574 -0.1481 0.0926 0.2037 0.1019 -0.1204 0.1389 0.1852 0.2037 -0.1389 0.2222 0.1574 0.1852 -0.2778 -0.2500 -0.2500 0.2315 0.1204 0.2407 -0.1667 0.2222 0.1019 -0.1944 0.1667 0.1574 0.3333 -0.2407 -0.2593 0.1111 -0.3519 -0.1852 0.2222 -0.2222 0.2963 -0.1481 -0.2222 -0.1852 0.1574 0.2593 0.1667 0.1296 -0.1204 -0.3148 -0.2037 -0.2963 0.2130 0.3333 0.1111 -0.2500 0.2037 0.1389 -0.3148 -0.1944 -0.2315 -0.1389 0.2037 0.1852 0.2315 0.1944 -0.1481 0.1574 0.2037 0.1481 0.2500 0.2407 -0.1204 0.2315 0.3981 -0.1944 -0.2037 0.2407 -0.2315 -0.2685 -0.2407 0.2130 0.2685 -0.1759 0.1574 -0.2593 -0.2593 -0.1944 -0.2500 -0.2500 -0.2222 -0.2778 0.1574 0.1574 0.2037 0.1574 0.2870 -0.1667 -0.2037 -0.2407 0.1667 0.1481 -0.2685 0.1296 -0.3519 0.1759 0.3519 -0.2222 0.2593 0.3519 -0.2500 0.2222 -0.1667 0.1481 0.2593 0.1574 -0.3241 -0.1944 0.1481 0.2593 -0.2037 0.1574 0.2037 -0.1111 -0.1481 0.2963 -0.1296 0.1389 0.1759 -0.3426 -0.2870 -0.3241 -0.2593 0.2222 0.1667 -0.1481 -0.2963 0.1389 0.1111 -0.1759 -0.1759 0.1481 0.2870 -0.3333 0.1481 0.1574 0.1389 0.1574 0.1667 0.2500 0.1481 -0.2315 0.1667 -0.2222 -0.1019 -0.1204 -0.1852 -0.1481 -0.1574 -0.1667 -0.2407 0.2407 -0.1574 0.1204 -0.1296 -0.2870 -0.1944 0.3056 -0.2130 -0.1852 -0.1389 -0.1389 0.1389 -0.1389 -0.2130 0.1759 0.1574 0.2130 -0.3519 0.1759 0.2315 0.1667 -0.1852 -0.1759 0.1481 -0.2037 -0.1389 0.1574 -0.2130 -0.2870 0.1852 -0.2222 -0.2500 -0.2037 -0.1296 -0.2685 0.1852 -0.2130 -0.2593 0.2407 0.1852 0.1944 0.1111 -0.2593 -0.1389 -0.1204 0.2315 -0.2593 -0.2037 0.2130 0.2778 0.2130 0.3148 -0.2685 -0.1389 -0.1481 0.1852 0.3148 -0.1852 -0.2222 -0.3426 0.1852 0.2037 -0.1667 -0.1852 -0.3333 -0.1759 -0.1852 -0.1481 0.1296 0.3056 -0.2037 -0.1481 -0.2315 -0.2685 -0.3426 0.2500 0.2222 0.1944 -0.3056 -0.1852 0.1944 0.1389 -0.2593 -0.3333 0.3519 -0.1574 0.1667 -0.2037 -0.3333 -0.2130 -0.1852 -0.1574 0.1389 0.1944 -0.1944 -0.3426 -0.1944 0.2222 0.1852 0.2315 0.2130 0.2130 0.2222 0.2870 -0.1111 0.2222 -0.2130 -0.1574 0.1296 0.1944 0.2130 -0.1759 0.1759 0.1389 -0.1944 0.1574 0.1204 0.1759 0.2870 0.2407 -0.1296 -0.1019 0.3056 -0.2870 0.2407 0.2037 -0.1296 0.2315 0.1944 -0.1944 -0.3056 0.1111 0.1944 -0.2222 0.2963 0.2130 -0.1481 0.1296 0.2130 0.1389 0.2500 0.3056 0.2222 -0.2315 -0.1111 0.3981 0.1944 -0.2130 0.1204 0.1667 0.2222 -0.1944 0.1667 0.1667 0.2870 -0.1574 0.1389 -0.2315 -0.2500 0.2130 -0.1481 -0.0926 -0.2222 0.2685 -0.2130 0.1759 0.1296 0.1944 -0.2130 -0.2222 -0.3056 0.1667 0.3333 0.2407 -0.1667 -0.2500 0.1574 -0.1481 0.2870 -0.1389 -0.2778 0.2315 0.1759 -0.1944 -0.1852 0.1667 0.1944 0.2593 -0.1481 -0.2407 -0.2315 -0.2870 0.1944 0.2037 0.2407 -0.1481 0.2222 0.1759 -0.2222 -0.1481 0.1852 0.1944 -0.2037 -0.1389 -0.1852 -0.2407 -0.1759 -0.1111 0.1667 0.2778 -0.1296 0.1944 -0.2593 -0.1944 -0.1481 -0.2315 0.2778 -0.2130 0.1574 -0.2963 -0.2037 0.2500 -0.1574 -0.2315 -0.1296 -0.2685 0.2130 0.1389 -0.1852 0.2222 -0.1759 0.1852 0.2037 -0.1481 0.1759 -0.1296 0.2222 -0.2222 -0.3704 -0.3796 -0.2037 0.1667 0.2037 -0.1296 -0.2315 0.2593 -0.1389 0.3333 0.2407 -0.2222 -0.1296 0.3519 -0.1111 -0.2500 -0.2222 -0.2500 0.2500 0.2500 -0.1204 -0.2407 -0.2593 0.1852 -0.2870 0.1759 0.2315 0.1852 -0.2037 0.2222 -0.1852 -0.2778 -0.2130 0.1852 -0.2222 -0.1667 0.1481 0.1574 0.1759 -0.2037 -0.2593 -0.1852 0.2315 -0.2315 -0.2778 0.1667 -0.1574 -0.2500 -0.1759 0.1944 -0.2130 0.1296 -0.1296 0.1759 -0.1574 -0.1574 0.1574 -0.1944 0.2130 -0.2222 -0.1759 0.1019 0.2593 0.2778 0.2037 0.1667 -0.2407 -0.3241 -0.3056 0.2500 0.1759 0.2500 0.1667 -0.2037 -0.2963 0.1111 -0.2407 -0.1944 0.2870 0.2963 -0.1389 -0.1481 0.1481 0.1574 -0.3333 0.2963 -0.1389 -0.1019 -0.3241 -0.1111 -0.1574 0.2593 0.2037 0.2963 0.2037 -0.2685 -0.1667 0.2315 -0.2037 -0.1296 0.2130 0.2963 -0.2130 0.1481 0.1944 0.1944 -0.1667 0.2870 0.1944 -0.2037 0.2778 -0.1852 0.1481 -0.2222 -0.2037 0.2222 -0.1389 -0.3889 0.2315 0.1852 0.2778 0.2130 -0.2037 -0.1667 -0.3056 -0.1667 0.1389 0.2407 0.2315 0.2130 -0.1944 -0.1574 -0.3148 0.2130 0.1574 0.1944 -0.2870 0.1852 -0.2685 0.1111 0.1204 -0.3241 -0.1852 -0.1667 -0.2407 0.2222 -0.3611 -0.2593 0.3426 -0.3148 -0.2778 -0.2315 0.2685 0.2037 -0.1667 -0.2222 -0.2500 -0.2593 0.1296 0.3519 -0.1852 0.1852 -0.2778 -0.2222 0.3148 -0.3426 0.2685 0.1759 -0.2407 0.1759 -0.2315 -0.1296 0.1667 0.2593 -0.1296 0.1759 0.2315 0.1852 -0.3241 0.2222 0.1574 -0.3333 0.2685 -0.2315 -0.1296 -0.1204 -0.1944 -0.2500 0.1574 0.1574 0.1944 -0.2685 0.2315 -0.2407 -0.1944 0.2500 0.1574 -0.2870 -0.1667 0.2778 -0.1852 0.1852 -0.2500 -0.2963 -0.2685 0.1852 -0.1852 -0.2778 0.2222 0.1204 0.1389 0.2222 -0.2685 0.1389 -0.2222 0.2407 0.2315 -0.2407 0.1852 0.1852 -0.1852 -0.2037 -0.1667 0.2222 -0.2778 -0.2037 0.2130 -0.2130 -0.2130 -0.2593 0.3056 0.1944 0.1019 0.1574 0.2870 0.1204 0.1759 0.2963 -0.2407 0.1667 0.2963 -0.3889 0.1852 -0.3981 0.3056 -0.2130 -0.2870 -0.1574 0.1111 -0.1574 0.2407 -0.2315 0.2685 -0.1667 -0.1296 0.2407 -0.1481 0.1019 -0.1296 -0.1852 -0.1389 -0.3056 -0.2685 0.1667 -0.1296 0.2500 0.2407 0.2222 -0.2130 -0.2130 -0.1389 0.1574 0.2500 -0.2870 -0.2778 0.1389 -0.2037 -0.2315 -0.1389 0.1481 -0.1667 -0.1296 -0.2778 -0.1944 -0.2500 -0.1759 0.3611 -0.1852 0.2130 -0.2407 -0.1944 0.1759 0.3056 -0.3426 0.2778 -0.2037 -0.2222 0.1296 -0.1111 -0.2593 0.2130 0.1944 -0.1481 0.2407 -0.2130 0.2037 -0.2037 0.2037 -0.2685 0.1759 0.1389 -0.2130 0.1759 -0.2593 0.2685 -0.1667 0.1852 -0.1852 0.3519 0.1296 0.1111 0.2222 -0.1852 -0.1944 0.1667 -0.3056 -0.2315 -0.1759 -0.1667 -0.1759 0.1574 0.2500 0.1852 0.2315 -0.2778 0.1574 0.1389 -0.3241 -0.1574 -0.1944 -0.1574 -0.2037 0.1481 -0.1944 0.1944 -0.2407 0.2685 0.3704 0.1389 -0.1667 0.2315 -0.1759 0.1667 -0.2685 -0.1852 -0.2685 -0.2315 -0.2222 -0.2870 0.1111 -0.1759 0.1944 0.1852 0.2130 0.1852 -0.1759 -0.2222 -0.2037 0.2315 -0.2593 -0.2778 -0.3056 -0.2685 0.2407 0.2315 -0.2315 -0.1204 0.1204 -0.1852 -0.1481 -0.1944 0.1667" HIT_INDICES="0 1 3 9 14 17 20 27 37 51 52 60 79 103 104 105 108 115" ES_PROFILE="0.0556 0.1111 0.1574 0.1667 0.1852 0.2222 0.2593 0.2593 0.2315 0.1667 0.2222 0.2130 0.1019 -0.0556 0.0000 0.0556 0.0926 0.0926" RANK_AT_ES="27.0000" RANK_SCORE_AT_ES="8.3500"/>
  <DTG RANKED_LIST="SexDevelopmentGenesPRL_remapped.rnk" TEMPLATE="na_as_pre_ranked" GENESET="gene_sets.gmt#GRAESSMANN_APOPTOSIS_BY_DOXORUBICIN_DN" ES="0.2402" NES="1.2594" NP="0.1747" FDR="1.0000" FWER="1.0000" CHIP="ftp.broadinstitute.org://pub/gsea/annotations_versioned/Human_Gene_Symbol_with_Remapping_MSigDB.v7.5.1.chip" RND_ES="-0.2966 0.2745 0.1520 0.1569 0.1961 -0.2132 0.2157 -0.1373 -0.2010 -0.1054 -0.3676 -0.2328 0.2255 -0.1176 0.1838 0.1936 0.2132 -0.2059 -0.2623 -0.1716 -0.1961 -0.2157 0.1667 0.1495 0.1887 0.3186 -0.1078 0.1789 -0.1569 -0.2549 -0.1299 0.1250 0.2059 -0.1765 -0.1520 0.1961 0.3701 -0.2966 0.2647 0.1667 -0.1789 -0.1520 -0.3578 0.2475 -0.2255 0.1373 0.3701 -0.1348 0.1422 0.2868 0.1691 -0.1936 0.2059 -0.1299 -0.1176 -0.2010 -0.2034 0.1225 0.1152 -0.1789 -0.1299 -0.1250 -0.1642 -0.3211 -0.1667 -0.2034 0.1054 -0.1863 -0.2353 -0.1569 -0.1397 -0.2304 0.1838 -0.2083 0.1593 -0.1348 0.2083 0.1642 0.2157 -0.2451 -0.1299 0.1275 -0.2377 -0.1103 0.0980 -0.2132 -0.1593 0.2475 -0.1716 -0.3113 -0.3603 0.1348 -0.1642 0.2647 -0.1054 -0.2059 -0.2794 0.1716 0.1961 -0.1324 -0.1765 -0.1029 0.1912 -0.1520 -0.2279 0.1103 0.2059 0.2426 0.1863 0.2304 0.1936 0.1936 0.3529 0.2353 0.3015 -0.2353 0.1642 -0.1225 -0.1838 0.1765 -0.1642 -0.1348 -0.1250 0.1446 -0.2549 -0.1544 -0.2328 -0.2328 -0.2132 -0.2108 0.2623 -0.1838 0.1887 0.1593 0.1446 -0.1544 0.2059 -0.2328 -0.1324 0.1936 -0.1324 0.1275 -0.1495 0.2623 -0.1520 0.2010 0.2279 0.3824 -0.2108 -0.2034 -0.1471 0.2157 -0.1814 -0.1299 0.2304 0.1103 -0.1912 -0.0931 -0.2475 0.2059 0.2083 0.1814 0.0980 0.2574 0.1765 -0.1642 -0.1912 -0.2868 -0.2132 0.0956 0.1299 -0.1397 -0.1373 0.1838 0.1691 -0.2132 -0.1985 -0.1299 0.2574 -0.1765 -0.3505 -0.1201 0.1887 -0.1544 -0.2230 0.1838 -0.1838 -0.0956 0.1789 -0.1152 -0.1520 0.1936 -0.1225 0.1324 -0.0784 -0.1912 0.1176 -0.2132 0.1593 0.1127 -0.1446 -0.2059 -0.1250 -0.1618 0.1740 0.1422 0.2010 0.2353 -0.1250 0.2034 0.1667 0.3015 -0.1029 -0.2328 0.2475 -0.2328 -0.1201 -0.1324 0.2230 -0.1887 -0.2108 0.1912 0.1642 -0.1544 0.2868 -0.2010 -0.2745 0.2157 0.1544 -0.1299 -0.1912 -0.2917 -0.1961 0.2647 0.1740 -0.1912 0.1544 0.2206 -0.2132 -0.2255 0.2010 -0.2083 0.1005 -0.1961 0.1887 -0.2059 0.1275 0.1765 -0.1544 -0.2034 0.2255 0.1618 -0.2353 -0.1863 -0.1716 -0.1422 0.1936 0.2819 0.1373 0.1961 -0.2255 0.1593 0.3260 -0.2034 0.2132 0.2255 -0.1275 -0.1789 -0.1299 0.2010 -0.1103 0.2598 -0.1225 0.1544 0.2353 -0.1348 0.2181 0.2279 -0.2255 0.2206 -0.1838 -0.3333 0.2083 -0.1005 0.3186 -0.1397 -0.2010 0.2083 -0.1078 -0.1176 -0.1569 0.1422 -0.1348 0.1716 0.2304 -0.1863 0.1397 -0.2010 -0.1789 0.2672 0.1667 -0.1078 0.2279 0.1985 -0.2574 -0.1936 -0.1520 0.2255 -0.1225 -0.1863 0.1520 0.1838 0.1422 -0.3358 0.2108 0.2426 -0.1544 -0.1765 -0.2206 -0.2745 0.1471 0.1520 0.0882 -0.1838 -0.1642 0.1838 -0.1618 -0.2230 -0.2181 -0.1814 0.2328 0.1103 -0.2255 0.1348 -0.2353 -0.1495 0.1495 0.3652 0.1716 0.2034 0.2426 0.1152 -0.1618 -0.2475 0.1961 -0.1593 0.1446 0.1397 -0.0956 -0.1054 -0.2083 -0.0980 -0.2598 0.1961 0.1618 0.1299 0.2108 0.1225 -0.1275 0.1716 0.1225 0.1985 -0.1520 -0.2794 0.1422 0.0784 -0.0882 -0.1569 0.2426 -0.2525 -0.1667 -0.1029 -0.2108 -0.1103 -0.2279 -0.2230 -0.1225 0.1814 0.0980 0.2034 -0.2108 -0.2451 -0.1740 0.1422 0.2402 0.1446 0.2328 -0.2157 0.2328 -0.1765 0.2426 0.2426 0.1422 -0.1887 0.1373 -0.1593 -0.2279 -0.1789 0.1176 -0.3088 0.2181 -0.2181 0.1716 0.1005 0.1250 -0.2402 -0.2574 -0.1838 -0.1618 -0.2108 -0.2010 0.1373 -0.1471 -0.3358 -0.1103 0.1691 0.2402 -0.2377 0.2574 -0.3431 -0.2745 -0.2770 -0.1838 -0.1127 -0.2647 -0.2598 -0.2083 0.1397 0.1078 0.1765 -0.2279 0.1373 0.1740 -0.1176 0.2672 -0.1691 0.1005 -0.1887 -0.2475 -0.1765 -0.1814 0.1618 0.1250 -0.2353 -0.1618 0.2255 -0.2475 -0.2377 -0.1691 0.2083 0.1912 0.1765 -0.2328 0.1029 -0.1985 0.1152 0.1373 -0.1495 0.1667 -0.2255 0.1422 0.1569 -0.2181 -0.1054 0.1495 0.1373 -0.1495 0.1593 -0.3529 -0.1446 -0.1716 -0.1495 0.3358 -0.1348 -0.1814 -0.1765 -0.2181 0.1618 0.1667 -0.1520 -0.2525 0.1740 0.2230 0.1863 0.1936 0.2549 -0.2377 -0.1348 -0.1863 0.1863 0.1446 0.1985 -0.2598 0.1961 -0.1495 -0.1838 0.1667 -0.1691 -0.0956 -0.1078 0.2132 0.2034 0.1691 -0.2353 -0.1324 -0.2230 -0.1618 0.1593 -0.1789 -0.2696 0.1593 0.1985 -0.1152 -0.1667 0.1078 0.1201 0.1740 -0.1176 0.2181 0.2843 -0.1078 -0.2475 0.1838 0.1569 0.1569 -0.1544 -0.1544 -0.1397 -0.2623 0.1520 0.1838 -0.1373 -0.1716 -0.1593 0.3162 -0.2500 -0.2451 0.1520 0.2475 0.2426 -0.1740 0.1103 -0.1936 -0.1471 0.2132 0.3382 -0.1446 -0.2574 -0.2010 -0.2696 -0.1569 -0.1691 0.2353 -0.1324 -0.1814 0.1887 -0.2010 -0.1814 -0.2010 -0.1691 -0.1054 0.2230 -0.3186 -0.1373 -0.1152 0.0760 -0.1176 0.2672 0.2328 -0.1495 -0.2255 -0.1667 0.2549 -0.1397 0.1348 0.1446 -0.1569 -0.1201 0.1495 0.1520 0.1593 0.3113 0.1152 0.1275 -0.1544 -0.2598 0.1250 0.1373 0.1716 -0.1912 -0.2010 0.2230 0.1789 -0.1348 0.1176 -0.2672 0.2132 0.1961 -0.1642 -0.2500 -0.1667 0.1446 0.1814 -0.1716 -0.1667 -0.1936 -0.2672 0.1765 -0.2353 -0.1569 0.1250 -0.1569 -0.3015 0.1838 0.2083 -0.1103 -0.1348 0.2745 0.1422 -0.1912 0.1225 -0.1078 0.2353 -0.1127 -0.1446 -0.1176 0.1765 -0.2230 -0.2672 -0.1691 0.1324 -0.1593 0.0980 -0.2304 0.1667 -0.1397 0.2525 -0.1740 0.2623 -0.2108 0.1544 0.3358 -0.2279 0.1520 -0.1789 -0.1716 -0.1495 -0.1250 0.2279 -0.1373 0.1446 0.2255 0.1250 -0.3529 0.1569 -0.1961 0.2745 0.1618 -0.1814 -0.2230 0.0858 0.2157 0.3284 -0.1642 -0.1324 0.1176 0.2157 -0.1691 0.1054 0.2549 0.2059 -0.1912 0.0931 -0.1961 0.1250 0.1618 -0.1176 0.1961 0.2426 0.2721 0.1887 0.1471 0.1740 0.2721 -0.2255 -0.2034 0.1373 -0.1544 0.1471 0.1544 -0.1201 -0.2892 0.1593 0.2525 -0.1299 -0.1936 -0.1103 0.2083 0.1936 -0.2230 -0.1225 0.2279 0.1789 -0.2206 0.1593 0.2230 0.1642 -0.1520 0.1667 -0.1887 -0.2574 -0.1593 -0.2230 -0.1373 -0.1299 0.2426 0.2353 -0.2377 0.2475 -0.1544 -0.2328 0.2868 0.2034 0.1078 -0.1201 -0.1275 -0.1618 0.2083 -0.0956 -0.1446 -0.1985 -0.2353 0.2328 -0.2819 -0.1863 0.1642 0.1667 0.1495 0.1348 -0.2230 0.1520 0.3407 -0.1324 -0.1691 0.1887 0.1789 0.1740 0.2721 0.1422 0.1275 -0.1716 0.2745 -0.2819 -0.1054 0.1495 -0.2525 -0.3775 -0.1961 0.2157 0.3676 0.1520 -0.2574 -0.1152 0.3186 -0.1912 -0.2328 -0.1961 0.1667 -0.1348 -0.1348 -0.1838 -0.1789 0.2230 -0.1569 -0.1985 -0.1127 0.1495 0.2059 -0.2304 -0.1446 -0.1520 0.2451 -0.1716 -0.2059 -0.2059 0.1814 -0.1593 0.1446 -0.1422 0.1716 0.2034 -0.1373 0.1740 -0.1054 -0.2181 0.1716 -0.1789 -0.3284 0.1740 0.3824 0.2892 0.3284 0.2255 -0.1495 0.1495 0.1716 -0.1765 0.1593 0.1152 0.1863 -0.1716 -0.2525 -0.2255 0.1569 -0.1838 0.1618 0.2402 -0.3137 0.1593 -0.1225 -0.0980 -0.1275 0.1618 -0.1373 0.1275 0.1127 -0.2721 0.2794 -0.1985 -0.2132 0.2010 -0.1250 0.3088 -0.2574 0.1887 0.0686 0.2157 0.1446 0.1569 0.1642 0.1912 -0.1691 -0.2819 0.2328 0.1936 -0.1863 -0.1912 -0.2083 0.3039 0.1127 -0.1446 0.1127 -0.1373 0.3113 0.1618 0.2328 -0.1887 0.2304 0.0931 0.1544 0.1912 0.1201 -0.1691 0.1838 -0.2451 -0.1348 -0.2525 0.1716 0.1299 -0.2083 -0.1078 -0.1887 -0.3480 -0.1716 0.1078 0.1324 -0.2132 -0.1863 0.1569 0.2598 0.2500 -0.1299 -0.1495 -0.0735 0.2059 0.2083 0.1495 0.2745 0.1716 -0.1176 -0.1936 0.3309 -0.1078 -0.2672 0.3701 -0.2230 0.2843 -0.2108 0.2034 0.1471 0.1642 -0.1887 -0.1495 0.1716 0.1593 0.2034 0.1127 -0.1397 -0.2647 -0.1152 -0.1912 0.1348 -0.2377 0.1569 0.1985 0.1667 0.2304 0.1863 0.1985 -0.1078 -0.1544 -0.2034 0.2059 -0.2157 -0.2623 -0.1544 0.1544 -0.1152 -0.1887 -0.1863 0.2083 -0.1544 -0.1618 -0.1348 0.2794 0.1765 0.2206 -0.1740 0.3015 0.1324 -0.2745 0.2034 0.1765 0.2181 0.2328 -0.1667 0.1422 -0.2696 -0.1667 0.2770 -0.1814 -0.1348 0.1569 -0.1078 0.1814 -0.2500 -0.1838 -0.1054 -0.2255 -0.1446 0.1152 0.1520 0.1127 0.1250 0.1936 0.2206 0.3358 0.2230 -0.2279 -0.2843 -0.1495 -0.1667 -0.2059 0.2402 -0.2672 0.1985 -0.1936 0.2181 -0.2083 -0.1667 0.2672 -0.0931 -0.1422 -0.2721 -0.1373 -0.3603 0.1691 -0.1422 0.1225 0.2034 0.3309 0.2059 0.1127 -0.1324 -0.2059 -0.1618 0.1299 -0.2083 -0.1348 0.2206" HIT_INDICES="0 4 5 10 11 27 29 33 34 35 38 39 47 48 57 78 84 90 92 97 105 112 113 115" ES_PROFILE="0.0417 0.0539 0.0956 0.0980 0.1397 0.0343 0.0662 0.0784 0.1201 0.1618 0.1838 0.2255 0.1985 0.2402 0.2034 0.0490 0.0417 0.0343 0.0662 0.0686 0.0417 0.0245 0.0662 0.0980" RANK_AT_ES="48.0000" RANK_SCORE_AT_ES="1.9600"/>
  <DTG RANKED_LIST="SexDevelopmentGenesPRL_remapped.rnk" TEMPLATE="na_as_pre_ranked" GENESET="gene_sets.gmt#HP_SHORT_ATTENTION_SPAN" ES="0.3114" NES="1.2637" NP="0.1933" FDR="1.0000" FWER="1.0000" CHIP="ftp.broadinstitute.org://pub/gsea/annotations_versioned/Human_Gene_Symbol_with_Remapping_MSigDB.v7.5.1.chip" RND_ES="0.1360 -0.1842 -0.2325 0.2237 0.1930 -0.1842 0.1579 0.1930 -0.1272 -0.1930 -0.1447 0.2281 0.3684 0.3421 -0.3377 0.3509 -0.2149 -0.2500 -0.1579 0.2895 -0.2149 -0.1491 -0.3026 -0.2895 0.1754 -0.1754 0.1754 0.1272 0.2281 -0.1623 0.3904 0.3026 -0.2281 0.2368 0.3377 -0.1711 -0.1667 0.3509 -0.1886 0.2588 0.1579 -0.2939 0.2456 0.1930 -0.2105 0.2851 0.5439 0.4123 0.1360 0.1930 0.2018 -0.2149 0.4737 -0.2149 -0.1579 0.3421 0.1930 -0.1316 0.2544 -0.2851 0.2500 -0.1974 0.1667 -0.3640 -0.2149 -0.1667 -0.3333 -0.1316 0.2149 0.1930 0.3904 -0.2105 0.3421 0.2412 -0.1974 0.1447 -0.4518 0.3289 -0.2018 0.1886 0.1974 -0.2237 0.2105 -0.2544 -0.1754 -0.1579 -0.2500 -0.2368 0.1886 -0.3026 0.1711 0.3553 0.1886 -0.5482 -0.3333 -0.2237 -0.1667 -0.2018 -0.2456 -0.1886 -0.2456 -0.2588 -0.3377 0.3377 0.1491 -0.1886 -0.2982 -0.1754 -0.2368 0.1535 0.1184 0.2939 -0.3860 -0.2982 -0.2281 -0.2018 0.3333 -0.1754 -0.1535 -0.3202 -0.1754 -0.2368 0.2500 0.2895 -0.1711 -0.2500 -0.2632 -0.2149 -0.2939 -0.2763 0.1447 -0.1491 -0.2325 0.1886 0.2719 -0.2412 -0.2018 0.3114 -0.2061 -0.2281 0.2895 -0.2237 -0.2939 -0.3947 -0.2368 0.3026 0.1754 -0.3070 -0.1974 0.2632 -0.2456 -0.2675 0.2105 0.2675 0.2544 0.1798 0.1184 -0.2851 -0.2851 0.2193 -0.2018 -0.2193 -0.1228 0.3465 -0.2675 0.1842 -0.1184 0.1974 -0.1842 -0.2237 0.1842 0.1360 -0.2982 0.1623 -0.2193 0.3114 -0.1404 -0.2237 0.2632 0.3772 0.3421 -0.2193 0.3421 0.3772 0.2237 -0.2895 0.2281 0.4342 -0.1404 -0.2281 0.3070 -0.3596 -0.2588 0.1842 0.1974 0.1798 0.1140 -0.3553 -0.2105 -0.1974 -0.2939 -0.1711 -0.1886 0.2456 -0.2851 -0.2281 -0.2412 -0.3289 0.1754 -0.3114 -0.1886 0.1886 -0.2719 0.1535 -0.1535 -0.1886 -0.2544 0.1974 -0.3904 -0.1711 -0.2544 -0.2105 0.1667 0.2456 0.3070 0.2763 0.3421 -0.2851 0.2018 0.1754 0.3991 0.1447 0.3333 -0.2588 -0.2807 -0.3333 0.2500 0.1842 0.1754 -0.2763 0.3377 -0.1404 -0.1798 -0.2281 0.2325 0.1447 0.1842 -0.2982 0.2456 -0.2412 0.1491 -0.1667 0.2412 0.2939 0.2544 0.1579 -0.1798 0.2675 0.1886 0.2149 -0.2544 -0.2763 0.1623 -0.1316 0.1667 -0.1842 -0.2412 -0.1579 0.3509 0.1535 0.1711 -0.2456 -0.2982 -0.2500 0.3728 0.3114 0.2061 -0.1447 -0.3202 -0.2675 0.2719 0.3158 0.1667 -0.2105 -0.2105 -0.1535 0.2368 0.1535 0.2193 0.2456 -0.1535 0.2018 -0.1711 -0.1754 -0.2456 0.1930 -0.2544 0.2105 -0.1930 0.4474 0.2675 0.1930 -0.1798 0.2719 0.3202 0.1667 -0.1930 -0.2018 0.1579 -0.1798 0.3684 -0.3553 -0.2281 -0.1798 -0.2061 0.2149 0.4737 0.2061 0.2018 0.2675 -0.3816 0.2456 0.2807 -0.2500 -0.2193 0.2368 -0.1974 0.2105 -0.3114 -0.2018 0.2763 -0.2412 0.2544 0.1535 0.3202 -0.3728 -0.1711 -0.3026 -0.3026 0.2763 0.2588 -0.1974 -0.2325 -0.1754 0.2018 -0.2281 -0.3991 -0.1623 -0.1974 0.2193 -0.2807 0.3377 0.2632 -0.2018 0.2456 -0.5614 0.1754 -0.2895 0.2325 -0.2632 0.2719 0.2237 0.2544 0.1491 -0.1316 0.2982 -0.2719 0.2675 0.2412 0.2544 0.2851 -0.3070 0.1711 -0.2675 -0.1623 -0.1579 -0.3114 0.2368 0.1491 -0.4561 -0.2105 0.2281 0.2281 0.2105 0.2061 -0.2456 -0.2237 -0.2237 -0.3070 0.2061 -0.1842 -0.2851 0.3860 -0.2105 0.1798 -0.2061 0.2105 0.3202 -0.2807 0.3465 0.1579 -0.1447 0.3158 0.2544 0.1930 0.3026 0.1228 0.3158 0.1930 0.4167 -0.2719 -0.1974 -0.1579 -0.2368 -0.1754 -0.2763 0.2061 0.1798 0.2675 -0.2588 -0.3465 0.3158 0.4079 0.2149 0.4079 0.2105 0.2412 -0.2368 0.2763 -0.2982 0.1228 -0.2719 0.1667 -0.2632 -0.1404 -0.2982 -0.2368 -0.1798 0.1798 0.3246 -0.1228 -0.1842 -0.2105 0.2632 0.2456 0.1404 0.2544 -0.0965 -0.3728 0.2281 0.2895 -0.3816 0.1535 -0.2982 0.2061 0.2325 -0.1711 -0.1447 -0.2412 0.2588 0.1667 0.1930 -0.1798 0.1930 0.1974 0.2368 0.2632 -0.2105 -0.2018 0.2237 0.1447 -0.1272 0.2018 0.2193 -0.2632 -0.3465 0.1404 0.3728 0.1623 -0.3816 -0.2456 0.5482 -0.3026 0.1404 0.3333 -0.2149 -0.3553 -0.3070 -0.3377 0.1754 -0.1886 -0.2939 0.4561 0.1711 0.1535 -0.1974 0.1140 -0.2368 -0.2368 0.5702 -0.2193 -0.2675 -0.2895 0.2763 -0.2237 0.2763 -0.1886 -0.3289 -0.3070 0.1930 0.2895 -0.1842 -0.3596 0.2325 -0.3333 0.2368 -0.1754 0.3026 0.1798 -0.1798 0.5044 -0.2061 0.4342 -0.1491 0.2895 0.2237 -0.1667 -0.2149 -0.1886 0.4912 0.2325 0.1754 -0.2412 0.2895 -0.1798 -0.3114 0.1579 0.2105 0.2412 -0.3202 0.3421 0.1579 0.1535 -0.3289 -0.2149 -0.2237 0.2193 0.1711 0.1667 -0.4430 -0.1974 -0.1930 -0.3070 -0.2149 0.1447 0.2763 0.1798 -0.2544 0.2500 0.1842 -0.2763 0.2368 0.1711 0.1667 -0.2018 -0.1798 0.2149 -0.2237 -0.1754 -0.2939 -0.3289 0.2018 0.2061 0.2149 0.2632 -0.2368 0.2675 -0.1360 0.1930 -0.2149 -0.1316 0.1711 0.2588 -0.3421 0.2237 -0.2544 -0.2807 -0.1754 -0.2325 0.2456 -0.2763 -0.3202 -0.2368 -0.2544 0.3421 0.1930 0.1974 -0.1491 0.4079 0.2895 -0.2281 -0.2105 0.2368 -0.3421 -0.4561 0.2325 0.2939 0.2412 0.3904 -0.2281 -0.2895 0.3728 -0.2632 -0.1404 -0.3202 -0.2851 -0.3377 0.3377 0.3070 -0.2368 0.2939 0.1842 -0.1842 -0.3860 -0.2544 0.3465 -0.5965 -0.2719 -0.1886 -0.2061 -0.2719 0.1798 -0.2061 -0.4474 0.1667 -0.3333 -0.3246 0.3246 0.1886 0.4386 -0.1623 -0.1754 0.2500 0.1754 0.1667 -0.2544 -0.3816 0.2763 -0.4167 -0.1886 0.2193 0.3728 0.2851 -0.3377 0.2368 -0.2412 0.2763 -0.1798 -0.1842 0.2632 0.1930 0.2719 -0.3333 0.1623 0.2281 0.2632 0.2149 -0.1798 -0.2281 -0.1316 0.4430 -0.1842 0.2456 -0.2193 0.2939 -0.3728 -0.2588 -0.2456 -0.2982 -0.1404 -0.2588 0.1316 0.2237 0.4035 0.3070 -0.2193 0.1798 0.1886 -0.2982 0.3465 0.1535 0.2982 0.1579 -0.2105 0.2412 -0.1623 0.1798 -0.1623 -0.1930 0.2588 -0.3684 0.1974 0.1798 -0.3289 -0.3816 -0.1754 0.1930 0.1404 -0.2632 0.1447 0.3246 -0.2325 0.1667 -0.1447 0.5088 -0.1974 0.2632 0.2105 -0.2368 0.2939 -0.3596 -0.1754 0.1886 0.1228 -0.1842 0.2368 0.1623 0.2193 0.2851 -0.1886 0.1974 -0.2281 0.4035 -0.1754 0.2763 0.1491 -0.2807 0.2807 -0.4123 -0.2412 -0.2368 0.2588 0.3947 -0.1754 0.2061 -0.1228 0.2193 -0.1886 -0.2500 -0.1711 0.2105 0.1579 -0.1798 -0.3289 0.2237 -0.2237 0.2456 0.2368 0.2237 0.1930 0.3202 -0.2500 0.2061 -0.2456 -0.2544 0.2588 0.2149 0.3421 0.2193 -0.1754 0.2851 -0.2193 -0.2018 -0.3728 -0.2149 -0.3421 0.1491 0.1974 -0.2851 -0.2456 0.2939 0.2368 0.1623 0.2149 0.3640 -0.1623 -0.2412 0.3333 -0.2544 0.1842 0.1579 0.5307 0.3904 0.1754 0.2281 -0.1754 -0.2588 -0.2456 -0.1886 -0.1930 0.3553 -0.1579 -0.1360 -0.4079 -0.2807 -0.2763 0.2149 -0.2149 -0.1491 -0.2588 -0.3421 -0.3640 -0.2149 -0.2675 0.0921 -0.3421 0.1140 0.2807 -0.2719 0.1842 0.1316 -0.2325 -0.3202 0.3202 0.4605 -0.2456 0.2588 0.2105 0.1360 -0.2018 0.3289 -0.2281 -0.3114 -0.2982 0.3026 0.1447 -0.2675 0.1842 -0.2018 0.1667 0.1667 -0.1842 0.4561 0.2237 -0.2763 0.2412 -0.2456 0.2500 0.1886 0.2807 0.3070 0.2500 0.3816 -0.2105 -0.2632 0.2544 -0.1842 0.2237 0.2018 0.2105 0.1579 0.1711 0.2544 -0.3377 0.2325 0.3772 0.3026 -0.4693 0.2149 -0.2412 -0.2105 -0.2544 0.1535 0.1491 -0.2456 0.2061 0.1930 -0.1711 -0.2851 0.2763 0.2193 0.4298 0.2412 0.1360 -0.2237 0.2763 0.3509 0.3509 -0.2105 -0.1711 -0.2588 -0.1316 0.1711 0.1974 0.4167 -0.2061 0.2105 0.2807 0.2281 -0.2193 -0.1491 0.1711 0.2193 -0.1886 -0.2632 -0.1623 -0.1579 -0.3070 -0.2368 0.2018 -0.1974 0.2281 -0.2807 -0.2149 -0.1272 -0.2632 0.1974 0.2982 0.3202 0.1667 -0.4956 0.2281 0.1667 0.3246 0.2018 0.2632 0.2675 -0.3026 0.1711 0.2149 0.1842 0.1623 0.2325 -0.2018 0.2632 0.2500 0.4605 -0.2412 -0.2061 -0.2544 0.2719 0.1535 0.4254 0.2368 -0.2851 0.2281 0.2325 0.4693 -0.2237 -0.2412 0.1886 0.2851 0.3684 0.2412 0.3947 0.2456 0.1930 -0.2939 -0.1491 -0.2895 -0.1930 0.2105 -0.2719 0.2368 -0.2588 -0.2061 0.1228 0.2193 0.1228 -0.2982 0.2675 0.1579 0.3816 -0.3114 -0.3026 0.3246 -0.3246 -0.2237 0.1754 -0.2675 -0.1798 -0.1184 -0.2281 0.2237 -0.1404 0.2018 0.2807 0.2061 -0.2456 -0.2149 0.4342 -0.2018 -0.3070 -0.2193 -0.3860 -0.2193 0.2895 -0.2149 -0.2851 0.2807" HIT_INDICES="11 14 17 18 20 33 37 57 89 90 105 113" ES_PROFILE="-0.0132 0.0526 0.1184 0.2018 0.2763 0.2544 0.3114 0.2281 0.0395 0.1228 0.0833 0.1053" RANK_AT_ES="37.0000" RANK_SCORE_AT_ES="5.8300"/>
  <DTG RANKED_LIST="SexDevelopmentGenesPRL_remapped.rnk" TEMPLATE="na_as_pre_ranked" GENESET="gene_sets.gmt#HP_AZOOSPERMIA" ES="0.2763" NES="1.2691" NP="0.1905" FDR="1.0000" FWER="1.0000" CHIP="ftp.broadinstitute.org://pub/gsea/annotations_versioned/Human_Gene_Symbol_with_Remapping_MSigDB.v7.5.1.chip" RND_ES="-0.2930 -0.3448 0.1522 -0.2509 -0.1171 0.1355 -0.1522 -0.1775 0.1840 -0.3756 -0.1565 -0.2159 -0.2655 0.1932 -0.2045 -0.2024 0.2310 -0.2909 0.1462 0.2709 0.1684 -0.2018 0.1754 0.2164 -0.2671 0.3848 0.1630 -0.2439 0.1462 -0.2196 -0.2272 -0.2428 -0.2396 0.1792 0.2348 0.2455 -0.1365 0.3427 -0.2396 0.1711 -0.2504 0.3594 -0.2337 0.3135 0.3502 -0.1646 -0.1042 -0.2542 0.1473 -0.2752 -0.1301 -0.1614 0.2207 0.2925 0.2267 -0.1619 -0.1479 0.1700 0.1392 -0.1446 0.1058 0.1786 -0.2893 0.1311 -0.2898 -0.1549 0.2267 0.2725 0.2596 -0.2661 0.2617 -0.1511 0.1883 -0.1387 -0.3114 0.2984 -0.1808 0.1382 0.1824 -0.1932 0.1554 0.2801 0.2509 0.1349 -0.3832 -0.1732 0.3152 -0.1749 -0.2153 -0.2105 0.2650 0.1214 0.3594 0.1274 -0.1862 0.2855 -0.1700 0.3497 0.2898 0.2661 -0.1328 -0.1592 0.2310 0.2450 -0.2661 -0.1867 0.1522 0.2822 -0.2439 0.1608 0.1835 -0.2142 -0.2013 0.3357 0.1409 -0.1889 -0.1441 -0.1662 -0.1570 -0.1846 -0.2115 0.2304 -0.1991 -0.1209 -0.2531 -0.1824 0.1398 0.2375 0.2504 -0.1430 0.1662 0.2234 0.2639 0.3189 0.2267 0.4015 -0.1338 -0.1549 -0.2380 0.1430 0.1376 0.2218 -0.2234 0.2563 -0.2504 -0.2639 0.1247 0.1943 -0.1495 -0.1392 0.1662 -0.1959 0.2337 0.1808 0.1328 -0.1878 -0.1565 0.2914 -0.3497 -0.3502 -0.2930 0.1808 -0.1921 0.2412 0.1770 -0.2380 -0.1182 0.1883 -0.3173 0.2142 -0.1193 0.1133 0.2137 0.1705 0.3319 0.1144 -0.1042 0.2731 0.2914 0.1382 -0.1123 -0.2639 -0.1441 0.1808 -0.3448 0.2990 -0.3060 0.4382 0.1603 0.2688 0.1441 0.1905 -0.1317 -0.1981 -0.0793 -0.2634 -0.3627 0.1657 -0.1052 0.1824 -0.2909 -0.2418 0.2520 -0.1511 -0.1376 -0.2677 0.2930 -0.1743 -0.1883 -0.1759 0.1392 -0.2563 -0.2256 -0.4091 -0.3038 0.1614 -0.2763 -0.1576 -0.2876 0.1025 -0.3206 0.2159 0.1560 -0.1182 0.2272 0.1355 -0.2051 -0.2909 -0.2358 0.1419 -0.1619 0.1997 0.0912 0.1921 0.1419 0.2450 0.2089 0.0923 -0.2601 -0.2860 0.1813 0.1829 -0.2914 0.1295 0.1484 0.1829 -0.1738 -0.2930 -0.2035 -0.1328 -0.1549 -0.2547 -0.1554 -0.1549 -0.1824 0.2677 -0.1328 0.1236 0.1905 0.1835 -0.2272 -0.1878 0.2596 -0.1425 0.2817 -0.1851 -0.1651 0.2067 0.2914 0.1840 0.2256 0.1554 0.1900 -0.2617 0.2364 0.1236 0.3243 0.2294 0.2153 0.2294 0.2855 0.1209 -0.1489 0.1522 0.1829 0.2375 -0.2029 0.1927 0.2126 -0.1786 0.3060 -0.2963 0.1970 0.1668 -0.2202 -0.1403 -0.2650 -0.1112 0.2256 -0.2099 0.2806 0.1371 -0.1624 0.1549 0.1851 -0.2364 -0.2526 0.1500 0.3227 -0.1959 -0.4414 0.2364 0.2596 -0.1684 -0.2930 -0.3114 0.1997 0.1759 -0.1570 -0.1797 -0.1991 0.2310 0.1387 -0.2623 -0.1473 -0.1668 -0.1732 -0.2051 0.1565 0.1754 0.2580 -0.1775 0.1516 -0.1419 0.2709 0.1867 0.2380 0.2709 -0.2402 -0.1409 0.2450 0.1560 0.2623 0.2569 -0.2035 0.2688 -0.1916 0.3189 -0.1484 0.3481 0.2337 -0.1133 0.1695 0.1846 -0.2035 0.2364 0.1991 -0.1775 -0.2115 0.2159 0.2914 -0.1425 -0.2876 -0.1711 0.2617 -0.1074 0.2822 0.1808 0.1511 -0.1786 -0.2380 -0.1705 -0.2504 0.3265 0.3756 -0.1538 -0.1036 -0.2099 -0.1705 -0.2213 -0.2126 -0.2045 -0.1883 0.3211 -0.1376 0.1991 0.1128 -0.2715 -0.1732 0.2321 -0.1646 -0.3168 0.1867 0.1921 0.1284 0.4199 0.2768 -0.1770 0.2299 -0.2526 0.1657 0.3076 0.3281 -0.2671 0.2418 -0.1538 0.2558 0.2202 0.2153 0.1959 -0.1484 -0.2677 -0.2623 -0.1570 -0.2213 0.2909 -0.1943 -0.2563 -0.2153 0.2763 0.4053 -0.1311 0.2218 0.2018 -0.1986 -0.2655 -0.1187 -0.1187 -0.1927 0.1808 -0.3184 0.1371 -0.3281 -0.2450 0.1392 0.2709 0.1824 -0.3108 -0.3589 0.2169 -0.3551 0.1991 0.1646 -0.2164 0.2574 -0.1592 -0.2250 -0.2196 -0.1198 0.1975 -0.1382 0.1883 -0.1500 0.2655 -0.2283 0.1382 -0.3627 0.1808 -0.1705 0.2180 -0.1808 -0.3394 0.3260 0.1905 -0.1430 -0.1824 0.2617 -0.2159 -0.1511 -0.2234 -0.2936 -0.2655 -0.2202 0.2563 -0.1344 -0.1123 0.1522 0.2180 0.2137 0.2067 0.2256 -0.1921 0.1403 -0.1257 0.1900 0.1511 0.1921 -0.2601 -0.1824 0.1516 -0.1479 -0.3357 -0.1840 -0.2466 0.2396 -0.1835 -0.1651 0.3832 -0.2202 0.2693 0.1954 -0.2909 0.2623 0.1549 0.2272 -0.2126 -0.1511 -0.1409 0.2169 -0.1840 0.2806 -0.1274 0.2893 -0.2677 0.2833 -0.2655 -0.3918 -0.1257 -0.1738 0.1193 0.1457 -0.3108 0.1079 0.1328 0.1284 0.1522 0.2008 -0.2024 -0.1770 -0.3081 -0.1743 -0.1624 -0.1921 0.3152 0.1997 -0.2655 0.2304 0.2909 -0.1462 -0.2839 -0.2547 -0.1662 -0.1462 0.2267 0.2504 -0.2709 0.2099 -0.2617 0.2142 0.1382 0.1430 0.2083 -0.1705 -0.3869 0.1954 -0.2105 0.1263 -0.1657 0.2526 0.1981 0.2466 -0.3459 0.1889 0.1711 0.2580 0.1921 -0.1738 0.1813 0.3260 0.1889 0.1301 -0.1624 0.3794 0.1986 0.2283 0.1786 0.2768 -0.1927 0.2142 -0.2083 -0.1759 -0.1333 0.1770 -0.3556 0.2785 -0.4123 -0.1867 0.2250 -0.3961 -0.1419 0.2272 -0.1333 -0.2191 -0.1657 0.1484 0.2083 -0.2164 -0.1700 -0.2909 0.3519 0.1775 -0.1441 -0.2634 -0.1657 0.2439 0.2650 0.2013 -0.1576 0.1587 0.2234 -0.1398 -0.1921 0.1846 0.2936 -0.2326 -0.2596 -0.1840 0.2008 0.1603 -0.1754 0.2725 0.2299 -0.2045 0.1376 -0.2450 -0.2364 -0.1651 0.1722 0.2925 0.3044 -0.3670 -0.1355 0.1981 0.2725 -0.1905 0.1975 -0.1425 0.1522 -0.1608 0.1252 0.2202 -0.3427 0.1473 -0.1927 -0.1430 -0.2450 0.2142 -0.1646 0.1274 -0.2013 0.2304 0.2218 0.1263 0.2191 -0.2110 -0.1759 0.1603 0.1630 -0.1846 -0.2396 0.3222 0.5283 -0.2326 -0.2542 0.3427 0.2617 -0.1921 0.1932 0.1479 0.3610 0.1409 0.1462 -0.2412 -0.1355 -0.1700 0.1900 0.1646 -0.1624 -0.1905 -0.1700 0.3610 0.2801 -0.1889 -0.1684 -0.2472 0.1981 -0.1538 0.4145 -0.1797 -0.2283 0.2936 0.2072 0.1765 -0.1290 -0.1986 -0.1603 -0.2310 0.3265 -0.1624 -0.2045 -0.1403 -0.4414 -0.1846 0.1894 -0.2218 -0.3055 0.2218 -0.1641 0.3028 0.3060 0.2115 -0.1900 -0.1981 -0.1749 0.1889 0.2806 -0.3481 -0.1678 -0.3092 0.1738 -0.1943 -0.1716 0.3314 -0.2488 0.2396 -0.1311 -0.2747 0.1608 -0.3832 -0.1592 0.2709 0.2817 -0.2175 0.2428 -0.1997 0.1986 -0.3664 0.1522 0.3281 0.2531 -0.1538 0.1409 -0.3114 -0.1036 0.1657 -0.1813 -0.3475 0.3038 0.2337 0.0804 0.1284 0.1355 -0.2250 0.2898 -0.1446 0.2018 0.2887 -0.2909 0.2434 -0.2585 -0.1684 0.1630 0.1495 0.1700 0.1937 0.1495 0.2159 0.1851 -0.2218 0.1203 0.2272 -0.2876 0.3260 -0.1446 0.1619 -0.1608 0.1770 -0.2380 0.1932 -0.2072 0.2747 -0.2984 0.3152 -0.1214 0.1614 0.2191 0.2509 0.0998 0.2617 -0.2450 -0.2763 -0.2493 0.1932 0.2245 0.1398 -0.1937 0.3130 -0.2806 -0.1824 -0.2218 0.2742 -0.1576 -0.1700 -0.2822 -0.2196 -0.2725 0.1792 -0.1759 0.2585 0.2310 0.2531 0.2029 0.2418 0.2013 -0.1916 0.1986 -0.1754 0.2153 0.1133 -0.2310 0.2963 -0.1371 -0.3146 -0.1489 -0.1430 0.1274 -0.1900 -0.2126 -0.1700 -0.2909 0.2062 0.3519 0.4290 -0.2779 0.2089 -0.2785 0.1203 0.2326 0.1991 0.1403 0.1409 0.1516 -0.2234 -0.1333 -0.3718 -0.1387 -0.2693 -0.2089 0.2337 0.2930 -0.2164 -0.2434 -0.1905 0.2078 -0.1441 -0.1587 -0.1462 0.1678 -0.1959 -0.2126 -0.2412 -0.1220 0.3648 0.2083 -0.2585 0.2801 -0.2191 -0.1533 0.1538 0.2801 0.2229 0.2563 0.1695 -0.2008 0.1867 0.1624 -0.3152 0.1943 0.2229 0.2531 -0.1813 0.1862 -0.2045 0.1900 0.1328 0.2202 -0.1306 0.1759 -0.1700 -0.3076 -0.2542 -0.2455 -0.2062 0.1462 -0.2310 -0.2018 0.2159 0.2175 0.1511 0.2855 0.2482 -0.2688 0.1646 -0.1770 -0.2348 -0.2364 0.2396 0.1554 -0.2126 -0.1608 -0.1500 -0.1193 -0.2105 -0.2083 -0.1646 0.3497 -0.2574 -0.2250 -0.1732 -0.1252 0.2164 0.2914 -0.1527 0.2051 0.1489 0.1813 -0.3702 -0.1754 0.2472 0.1732 -0.2547 -0.1549 0.1954 -0.3211 -0.1900 -0.1975 0.2650 0.1355 0.2509 0.3297 0.1284 -0.1522 -0.1328 -0.1997 -0.2434 -0.1436 0.2358 0.3001 0.2509 0.2008 -0.2364 0.3886 -0.1365 -0.1603 0.2013 -0.1462 0.2218 -0.2768 0.3778 0.2035 0.2304 -0.3573 0.1198 0.2029 -0.2806 0.1878 -0.3427 0.1700 0.1840 0.2283 -0.2126 0.1770 -0.1732 0.2822 0.2348 -0.1533 -0.1749 0.2267 -0.1775 -0.2326 0.1052 0.2963 0.2029 0.2801 0.1959 -0.2294 0.1425 -0.2455 0.2493 0.2715 0.1441 -0.2115 0.1937 0.1554 -0.1846 0.2504 0.2375 -0.1376 -0.1581 -0.2326" HIT_INDICES="1 7 8 10 12 23 24 31 37 43 55 63 67 90 105 113 125" ES_PROFILE="0.0496 0.0626 0.1214 0.1711 0.2207 0.1878 0.2466 0.2504 0.2634 0.2763 0.2342 0.2288 0.2601 0.1171 0.0475 0.0421 0.0000" RANK_AT_ES="43.0000" RANK_SCORE_AT_ES="2.8900"/>
  <DTG RANKED_LIST="SexDevelopmentGenesPRL_remapped.rnk" TEMPLATE="na_as_pre_ranked" GENESET="gene_sets.gmt#REACTOME_METABOLISM_OF_STEROIDS" ES="0.3448" NES="1.2777" NP="0.1967" FDR="1.0000" FWER="1.0000" CHIP="ftp.broadinstitute.org://pub/gsea/annotations_versioned/Human_Gene_Symbol_with_Remapping_MSigDB.v7.5.1.chip" RND_ES="0.2052 -0.1828 0.1914 0.2845 -0.1914 -0.2793 -0.2345 0.3983 -0.2052 -0.2500 -0.2276 -0.1724 -0.3190 -0.3966 0.1759 0.2500 0.3741 0.2828 0.2638 0.1466 -0.2569 -0.1690 0.3190 0.2448 0.2621 0.1897 0.3017 -0.2483 0.1621 0.2328 0.2448 -0.3483 -0.3155 -0.2052 0.1828 -0.4603 -0.2879 -0.2897 -0.2207 -0.2707 -0.4276 0.1759 0.1690 0.1966 0.1828 -0.1397 0.2241 0.2534 -0.2948 0.2655 -0.3328 0.1483 0.3086 -0.3483 -0.1983 -0.3276 0.2552 0.2052 -0.1672 -0.2138 0.2879 0.2069 -0.2759 -0.1586 -0.2569 -0.2707 -0.2672 -0.2448 -0.1603 0.2897 0.2672 0.3862 -0.1483 -0.1569 0.2138 -0.2276 0.1828 -0.2069 -0.1724 -0.4276 -0.3103 -0.1931 -0.1362 0.1966 0.1466 0.4293 -0.2724 0.2810 -0.3914 -0.3000 0.1241 -0.2793 -0.2276 -0.1586 -0.1690 0.4000 -0.3017 -0.3034 -0.2569 0.2362 -0.3362 0.1810 -0.2638 -0.2069 0.1897 -0.2448 -0.2638 0.1828 0.1414 -0.2655 -0.2569 -0.2362 -0.2345 -0.1638 0.3776 -0.3241 0.2534 -0.2241 -0.4914 -0.2483 0.2000 0.2517 0.2362 -0.1414 -0.2759 0.2552 0.2155 0.2017 0.1948 -0.2741 0.2586 -0.2241 0.1552 -0.2034 0.5103 -0.3483 0.3534 0.2483 -0.3500 -0.4293 0.2569 -0.2776 0.1828 -0.2276 -0.3483 0.4207 0.2759 0.3862 -0.1983 -0.3534 0.4362 0.2845 0.3207 -0.3672 0.3569 -0.1879 0.4672 -0.4552 -0.1621 -0.2034 0.1690 -0.3793 -0.3828 -0.2000 0.1914 0.3138 -0.2879 -0.4517 0.1224 -0.2069 0.1379 -0.2362 0.4034 -0.2241 0.3707 0.1948 0.3621 0.3224 -0.2983 0.2448 -0.2466 0.2397 -0.2776 0.1517 -0.3052 -0.2172 0.1345 0.2534 0.3431 -0.2052 0.3776 0.2328 -0.2707 -0.2448 0.1914 -0.4069 -0.3552 -0.1621 0.2810 -0.2345 -0.4948 0.2810 -0.2207 -0.1655 0.3879 -0.3138 0.2897 -0.3759 0.3862 -0.2690 -0.2500 0.1845 0.1241 -0.1672 0.1828 -0.2707 -0.2931 -0.3845 0.4414 -0.2310 -0.2534 -0.2672 -0.2741 0.1828 -0.1793 -0.1207 0.3293 -0.2276 -0.1569 0.1414 0.1810 -0.2414 -0.3379 0.2655 -0.2224 0.4879 -0.2759 -0.2621 0.3224 -0.3569 0.2517 0.1621 0.2103 0.2328 -0.2103 -0.2328 0.3138 0.2069 0.3379 0.3000 0.3379 -0.2586 0.2276 -0.3328 0.3138 0.3276 -0.2241 -0.1862 0.2845 -0.3862 -0.3224 0.1483 0.2741 0.1672 -0.3224 0.2017 -0.1534 -0.4310 0.2793 0.2224 0.1500 -0.3517 0.4948 -0.1448 0.3483 0.1586 -0.1707 0.2948 0.2034 -0.1724 -0.1741 -0.2224 -0.2672 -0.3534 0.3379 -0.1276 -0.1724 0.2897 -0.3603 -0.2259 -0.3207 -0.3724 0.4310 0.1828 -0.3793 0.1983 -0.2190 0.3017 -0.3621 -0.2655 -0.2069 0.1966 -0.3707 0.2190 0.1966 0.1517 0.3172 0.1724 0.2276 0.2397 -0.1655 0.4138 0.3672 0.2414 0.1948 -0.2586 -0.2621 0.3259 -0.2155 -0.1966 -0.4466 -0.2293 0.2655 -0.3776 0.2500 -0.2155 -0.1897 -0.2586 -0.2948 0.2534 -0.3655 0.3276 -0.2397 0.4379 -0.2259 0.3707 0.2569 0.4069 0.1638 0.1931 -0.2052 0.1621 0.2224 0.2724 0.2603 0.2707 0.2155 0.2931 -0.2810 -0.1983 0.2655 0.2500 0.1879 -0.2741 -0.2466 -0.3207 0.3086 0.2379 -0.3052 -0.2672 0.3414 -0.4414 0.2103 -0.2397 -0.2431 0.2741 -0.2397 -0.2828 0.2655 0.2224 -0.3707 -0.3121 -0.2793 0.4328 0.1466 -0.1776 0.2793 -0.1707 -0.1828 0.2621 0.2190 -0.1655 -0.4121 -0.2672 -0.3793 -0.3190 0.2724 0.3379 -0.2586 0.3793 -0.2672 0.4793 -0.2138 0.1655 0.1810 0.1931 0.3534 -0.1759 -0.1603 0.2741 0.2121 0.4121 -0.2621 -0.1879 0.2000 0.4897 0.1224 -0.1879 0.3362 -0.1690 -0.3224 0.3810 0.2862 -0.2069 0.2017 -0.2190 -0.1362 0.3069 -0.2879 -0.3207 0.1897 0.3155 0.3517 0.3207 0.1793 -0.2569 -0.1931 -0.2517 0.2483 -0.3483 0.4793 -0.3638 0.3362 -0.1638 -0.4655 -0.2500 0.4190 0.2431 0.1586 0.1793 -0.3534 0.2690 -0.2276 0.1569 -0.1776 0.1586 0.4672 0.2069 0.2724 0.3052 -0.3310 -0.2586 0.2793 0.2172 0.3103 0.2759 -0.1586 -0.2379 -0.1638 0.3983 -0.2379 0.2362 0.1310 0.1810 -0.1483 0.2362 -0.3793 -0.1741 -0.2017 0.2121 0.1707 0.2500 -0.3155 0.2414 0.1897 0.4000 -0.3672 0.2431 -0.1828 -0.2586 0.3224 0.2534 -0.1707 -0.1569 -0.2397 -0.2586 -0.2379 0.3379 0.1810 0.2017 0.2500 0.2586 -0.3776 0.2138 -0.5241 -0.2138 -0.3069 -0.1931 0.2966 0.2414 -0.2224 -0.2190 0.2086 0.2586 -0.1966 0.3569 0.4586 0.2448 0.1879 0.2534 -0.3345 -0.2603 0.2879 -0.1914 -0.2190 -0.2155 -0.3310 -0.1845 -0.3259 0.2672 0.2345 0.1983 -0.2897 -0.2879 0.3190 -0.1845 -0.4000 0.2966 -0.2310 -0.3500 -0.4190 -0.1810 -0.2586 -0.4241 -0.3397 -0.1966 -0.2103 0.3069 0.2603 0.3138 -0.2414 0.1741 0.3086 0.3741 0.2345 0.3328 -0.4448 0.2569 -0.2586 0.2879 -0.2414 0.2655 0.1983 0.1931 0.1603 -0.2517 0.3121 0.2862 -0.4793 -0.2741 -0.3483 -0.2034 -0.4483 -0.1672 -0.4431 0.2241 -0.3155 0.4397 -0.3362 -0.2293 -0.2069 0.3741 0.2638 0.4103 0.4810 -0.2086 -0.3466 -0.3034 -0.3724 0.1845 -0.3241 0.2190 -0.1621 0.2948 -0.2172 -0.2310 -0.3328 -0.3017 0.3103 -0.2603 0.1690 -0.2293 0.3586 -0.2914 -0.3552 -0.2707 -0.3276 -0.2017 -0.2138 0.1914 0.2621 -0.1810 0.2138 0.2310 -0.3190 0.3190 -0.1672 -0.3690 0.2345 0.1759 -0.2431 -0.1672 0.2034 0.2034 0.4052 -0.3724 0.1534 -0.2241 0.2259 0.1655 -0.3103 0.2638 0.2310 0.2586 -0.2190 -0.2000 -0.2345 0.1569 -0.1466 -0.2155 -0.2879 -0.3500 0.4276 0.4017 -0.2052 0.3483 -0.3017 0.3138 0.3672 0.3155 0.1086 -0.2724 -0.1690 -0.2914 -0.2810 -0.1603 0.3466 -0.2828 -0.1293 -0.4569 0.2621 -0.2534 0.1914 0.1966 -0.4276 -0.1845 0.2362 -0.2069 -0.1810 0.1966 -0.3069 -0.2121 -0.2966 -0.1707 -0.2276 -0.1586 -0.1810 0.2500 -0.2569 0.4052 -0.1914 -0.2414 -0.2741 -0.1845 -0.2845 0.1638 0.2000 0.2086 -0.3086 -0.4017 -0.2190 -0.1397 -0.2914 -0.4172 -0.2621 -0.1966 -0.1534 0.3724 -0.2034 0.3862 0.3397 -0.1534 -0.2207 0.3759 0.4569 0.1914 0.3103 0.2276 0.3224 0.3000 0.1966 0.3138 0.1448 -0.2483 -0.1810 0.2379 0.3759 0.2103 -0.1845 -0.2552 -0.3586 -0.1845 -0.2362 -0.2966 -0.2121 0.3017 0.2690 -0.2776 -0.2448 -0.2707 -0.2534 0.1914 -0.3586 -0.2862 0.2362 -0.1586 0.2207 -0.2362 0.2397 0.2483 0.4414 0.2534 -0.2483 -0.3483 0.2155 -0.2224 -0.3155 0.3638 0.3138 -0.3138 -0.3138 0.1862 -0.2862 0.3517 0.3552 0.2241 -0.2793 0.1276 0.2414 -0.1621 0.2862 0.2500 -0.1879 -0.3328 0.2707 -0.2138 0.2586 -0.3448 0.2293 0.3638 0.2276 0.1448 0.1897 0.1914 -0.6328 0.1759 0.3897 0.3879 -0.2759 0.2224 0.3534 -0.3276 -0.2017 -0.2000 -0.2276 -0.4466 0.1759 -0.2069 -0.1966 -0.1879 0.2552 -0.2310 -0.2724 -0.2276 -0.2948 0.2741 -0.3224 0.2776 0.1931 -0.2414 0.4931 -0.2224 -0.3638 0.3948 -0.2621 0.3655 0.4155 -0.1810 -0.1948 -0.4431 -0.3086 0.2690 -0.3000 0.3466 0.2707 0.2017 0.3776 -0.3155 0.2310 0.3810 -0.3810 -0.3224 0.3172 0.2052 0.1897 -0.2638 0.2690 -0.3190 -0.5155 -0.1931 -0.2552 -0.1672 0.4293 -0.3776 -0.2552 0.2448 0.1448 -0.3793 -0.3793 0.3293 -0.2172 -0.5379 -0.4517 -0.1552 -0.3517 0.3621 -0.2672 -0.1793 -0.2103 0.2776 0.3310 0.2121 0.1362 -0.3034 -0.2103 -0.2621 -0.2655 -0.3103 0.2155 0.3017 -0.1586 -0.2793 0.3190 0.3862 0.2328 0.2483 -0.2431 0.2121 -0.3207 -0.2897 -0.2672 0.1569 -0.2052 -0.4948 0.2293 -0.3362 0.2621 -0.2034 0.2328 -0.3052 0.4310 0.2603 0.2379 0.5328 0.2879 0.3017 -0.2569 0.1690 0.2000 -0.1552 0.3345 -0.2362 -0.1672 -0.1466 -0.3017 -0.3483 0.2069 -0.3707 -0.2655 0.3534 -0.2379 -0.2569 -0.2328 0.4741 -0.2534 0.2759 0.2776 0.1948 0.2621 0.1845 0.3172 -0.1966 0.2000 0.2759 0.3276 -0.3845 0.3017 -0.3138 -0.3724 -0.1121 -0.2103 0.4000 -0.2241 0.1879 0.2897 0.3138 0.2759 -0.4397 -0.1879 0.2672 -0.2397 -0.2345 -0.2207 0.2448 -0.2034 -0.4000 -0.3431 0.2052 0.2534 -0.2414 -0.2741 0.2362 -0.2483 0.2879 -0.3500 -0.2000 -0.1672 0.2621 -0.4034 -0.4138 0.2672 -0.1707 0.3707 0.2190 0.2310 0.3103 -0.3621 0.3155 0.3414 -0.2534 0.4224 -0.2897 0.2759 0.2983 -0.2569 -0.4621 -0.3655 0.3983 0.2276 -0.1966 0.4086 0.2690 -0.1948 0.1759 0.1793 -0.1569 -0.2086 0.1448 0.2931 0.2534 -0.2966 0.2879 0.4328 0.2155 -0.2672 -0.3000 -0.2914 0.4172 -0.2862 0.2466 -0.1293 -0.1879 0.2155 0.1845 -0.1845 0.4690 0.3069 -0.1845 0.3586 0.1500 0.4276 0.2483 0.2103 -0.3466 -0.1414 0.2052 -0.2517 0.3983 0.1672 0.2086" HIT_INDICES="4 6 13 20 22 56 57 81 93 125" ES_PROFILE="0.0655 0.1569 0.2052 0.2534 0.3448 0.1603 0.2603 0.1621 0.1672 0.0000" RANK_AT_ES="22.0000" RANK_SCORE_AT_ES="10.7000"/>
  <DTG RANKED_LIST="SexDevelopmentGenesPRL_remapped.rnk" TEMPLATE="na_as_pre_ranked" GENESET="gene_sets.gmt#HP_DYSPNEA" ES="0.3097" NES="1.2791" NP="0.1714" FDR="1.0000" FWER="1.0000" CHIP="ftp.broadinstitute.org://pub/gsea/annotations_versioned/Human_Gene_Symbol_with_Remapping_MSigDB.v7.5.1.chip" RND_ES="0.2015 0.3860 -0.2260 -0.1872 -0.3833 0.2811 0.3737 0.2995 -0.1879 -0.2226 -0.2614 -0.2566 0.2110 0.1225 0.3404 -0.2798 -0.2607 -0.3363 0.2491 -0.2029 0.2723 -0.2498 0.1668 -0.5153 -0.1341 -0.3560 0.5003 0.2090 0.2825 0.2675 -0.3172 -0.1681 -0.1538 -0.1947 -0.2907 0.1954 -0.2709 0.2212 0.2648 0.2825 0.3472 -0.1266 -0.1307 0.2668 0.1824 0.2172 0.2287 0.2941 -0.2301 0.3118 0.1525 -0.3710 0.1641 0.2192 -0.2103 -0.3063 0.2287 -0.2430 0.2212 -0.1790 0.2199 -0.1749 0.1341 0.1729 -0.1532 -0.3029 0.3233 -0.3792 0.1613 0.3383 0.2110 0.1681 -0.1722 -0.1797 -0.2233 -0.2634 0.2723 -0.1906 0.2403 0.3975 -0.2961 0.2110 -0.2587 -0.2675 0.2410 0.2948 -0.1811 0.3465 -0.2430 -0.2301 -0.2226 -0.1879 -0.1641 0.1845 -0.3288 0.1137 0.2948 0.2818 0.1681 -0.1995 -0.1225 -0.1559 -0.1933 0.3717 0.2464 -0.2294 0.2798 -0.1348 -0.2655 0.3091 -0.3771 0.1770 0.2022 -0.2144 0.3199 0.3084 -0.2498 -0.2287 0.2948 -0.2709 -0.2103 -0.2798 0.1545 -0.2757 0.1886 -0.2049 0.2253 0.1858 0.2437 0.2498 -0.2144 0.1906 -0.1681 0.4152 0.2526 -0.3111 0.2029 -0.1872 0.1430 0.3233 -0.2172 0.1470 -0.2117 -0.2226 0.1396 0.1886 0.2056 0.2260 0.3057 0.2594 0.1763 0.3199 -0.2076 -0.2886 -0.1722 -0.2321 -0.5180 -0.2103 -0.1886 0.3710 0.2035 -0.3764 0.1784 0.4833 0.1736 0.1961 0.1572 0.1559 0.1287 -0.1641 0.1641 0.1430 -0.2648 -0.2124 -0.4146 0.2001 -0.2818 0.1552 -0.1368 -0.2907 0.1688 0.2301 -0.1940 0.3594 -0.2083 0.4357 -0.1852 0.2478 0.2948 -0.1872 -0.1879 0.1341 -0.4595 -0.1797 -0.1219 -0.2444 0.3417 0.3417 -0.2832 0.1416 -0.3506 0.3302 0.1293 -0.3744 0.3268 -0.4091 0.1845 -0.2369 0.1525 0.5126 0.1559 0.2914 0.1899 0.3322 -0.2151 0.3261 -0.1586 -0.1954 -0.1443 0.2934 0.2403 -0.1974 0.2634 0.1995 0.4391 0.2110 -0.4295 -0.1273 0.2498 0.2049 -0.1600 -0.2532 -0.3472 0.1995 0.3063 0.3472 -0.1763 -0.1702 0.3036 -0.4064 0.1824 0.2253 -0.2730 0.1368 0.1416 -0.1518 -0.1702 -0.2621 0.2349 -0.1933 0.4180 0.3022 -0.1865 0.2682 -0.2383 -0.1852 -0.1600 0.2914 0.2342 0.2675 -0.1872 0.2063 0.2369 0.2294 0.1749 0.3451 -0.2818 -0.3833 -0.2117 0.3097 0.2233 0.1865 -0.3969 0.1988 0.1729 -0.2103 -0.1988 0.2117 -0.2580 -0.2444 0.2117 -0.3206 0.1899 -0.2022 -0.2791 0.2914 -0.2417 0.3410 -0.1641 -0.4152 0.2444 -0.2852 -0.2383 0.1852 0.1838 -0.2369 0.2505 -0.2103 0.1736 0.2709 0.4180 -0.2914 0.2566 0.3172 -0.2063 -0.3703 0.1634 0.1961 -0.2124 -0.2941 0.1062 -0.1995 -0.2063 0.2641 0.2553 -0.3921 0.2015 -0.3009 0.1974 -0.2437 0.2383 -0.2029 -0.1511 0.1259 -0.1811 0.2471 0.1797 -0.2587 0.3152 0.4241 -0.1824 -0.1586 0.2675 0.1321 0.1995 0.3118 -0.1586 -0.2730 -0.1518 0.1559 -0.1600 0.1327 0.1954 -0.2709 0.1702 -0.1484 -0.3206 0.2696 -0.1552 0.1552 -0.1838 -0.2668 -0.3022 0.2349 0.2859 0.2505 0.2757 -0.1797 0.2614 0.3356 0.2709 0.2614 0.2614 -0.2260 0.1225 -0.1491 0.2287 -0.2253 -0.1464 0.2287 -0.2117 -0.3172 0.1824 -0.2553 0.2771 0.5364 -0.1586 0.1266 0.2886 -0.2280 0.1967 -0.2519 -0.1756 0.2355 -0.2321 0.1913 0.1967 0.1593 0.1572 0.3179 0.2886 -0.1681 -0.2532 0.1076 0.2757 -0.1538 0.2410 -0.1797 0.3744 0.1913 0.1341 0.1838 0.2948 0.2029 0.1763 0.2355 0.1484 -0.4030 0.2471 0.2594 -0.4711 -0.1784 -0.1852 -0.2920 -0.2457 0.2880 0.3233 0.3479 0.3111 -0.1940 -0.2240 -0.2730 -0.2818 -0.1450 -0.1443 -0.2464 -0.1695 -0.3656 -0.2682 0.1396 -0.1361 0.1634 -0.1770 -0.2914 0.3860 0.2914 -0.2580 0.1736 -0.2144 -0.3213 -0.1940 0.2498 -0.2709 0.4010 -0.5010 -0.2355 0.1886 0.2389 -0.2709 -0.2144 0.2151 -0.1974 0.2886 -0.2880 0.1607 0.2090 0.1906 0.1736 0.2471 -0.2383 -0.1784 -0.2764 0.1770 -0.1416 0.1668 0.2049 -0.3533 -0.2314 -0.3826 0.1675 0.1321 0.3084 0.2165 -0.1239 -0.4275 -0.2641 0.1811 0.2437 -0.1824 0.2178 0.2321 -0.2280 -0.3533 -0.2975 -0.2131 -0.3002 0.2206 0.1321 -0.2212 0.3179 -0.2553 0.1797 0.3894 -0.2349 0.2621 0.1688 0.2675 -0.1409 0.1811 -0.3261 0.3036 -0.2607 -0.2253 -0.1518 -0.1926 -0.2049 0.3356 -0.2035 0.2090 0.1545 -0.1872 -0.2151 -0.1858 -0.2369 0.2410 0.1845 0.2138 -0.3628 0.1954 0.2798 -0.2784 0.1763 -0.3975 -0.1532 0.3145 0.1906 0.3240 -0.3063 -0.1879 0.1872 0.1886 -0.2471 0.2226 0.2110 0.2709 -0.3914 -0.3186 -0.3417 -0.1784 0.1770 0.2022 0.1430 -0.2267 -0.1954 0.2294 -0.1933 -0.2730 -0.2621 -0.1858 -0.1729 0.1899 -0.2532 -0.1879 -0.2771 0.4010 0.1266 0.3213 -0.2321 -0.1995 0.2566 -0.1845 0.2151 0.3969 0.1641 -0.1579 0.3676 -0.1150 -0.3417 0.2314 -0.1443 -0.2165 -0.2968 0.2709 -0.1709 0.2049 -0.2730 0.2886 0.3288 -0.1572 0.3022 -0.3417 -0.1647 -0.2029 -0.1613 -0.2594 -0.2233 0.1988 0.1661 0.2260 0.0912 -0.4302 0.1954 0.1852 0.4037 0.1695 0.2580 0.1525 0.2607 -0.2975 -0.2029 0.2757 0.2845 -0.2049 -0.1464 0.1348 -0.1545 0.2995 0.2580 0.3145 -0.2437 0.1532 -0.1995 0.2192 -0.1988 -0.2498 -0.2063 0.2151 -0.1416 -0.2063 -0.3622 -0.1348 -0.1511 -0.1641 0.1954 -0.1865 -0.1641 -0.1321 0.1967 -0.1736 0.3383 -0.1756 -0.4506 -0.3451 -0.1858 -0.1988 0.2206 -0.2076 -0.1178 0.2798 0.4180 -0.2240 -0.2430 0.2015 -0.1246 -0.2621 0.3560 0.2212 -0.2417 -0.1430 -0.2859 0.2124 -0.2110 0.3737 0.2437 0.2709 0.2240 0.3567 0.1879 -0.1872 -0.2022 -0.2580 0.2464 -0.1504 -0.3615 0.3186 0.2737 0.2655 0.1756 -0.2668 -0.1961 -0.3506 0.1811 -0.2301 -0.2389 0.2389 -0.2233 -0.3615 -0.2240 0.2267 -0.1770 -0.1103 0.3179 0.1321 -0.2648 -0.2757 -0.1307 0.2138 0.2948 0.2845 -0.1457 0.2880 0.1852 -0.2287 0.2240 0.2015 -0.5010 -0.2730 -0.1933 -0.1641 -0.2771 -0.3118 0.1933 -0.1954 0.1749 0.2376 -0.3887 -0.1709 -0.2587 -0.3097 -0.1675 0.2798 -0.2383 0.1852 -0.1763 -0.2444 -0.3479 0.2553 0.1355 0.2151 0.1818 -0.1184 -0.4983 0.1797 0.1491 -0.1749 0.3036 0.2226 -0.1259 0.4568 0.1586 -0.1961 -0.2022 -0.2757 0.2825 0.2015 0.1784 -0.2743 0.1961 0.2233 0.2029 -0.1940 -0.3206 -0.1756 0.2090 0.3349 -0.2852 0.2920 -0.3302 -0.2056 0.6133 -0.2621 -0.2383 -0.2723 -0.3091 0.3615 0.2076 -0.2437 -0.3914 0.1232 0.2907 0.3022 -0.1736 0.2015 -0.3302 0.2968 0.1327 0.2961 -0.1824 -0.2730 -0.1144 0.2832 -0.1293 -0.2138 -0.3036 -0.2314 -0.2144 -0.2301 0.2124 0.3744 0.2063 0.2975 0.1756 0.2784 0.3948 0.2076 -0.2498 0.1579 0.2110 0.2791 0.1961 -0.2328 -0.2199 -0.3710 -0.2410 0.1879 -0.1334 0.1498 0.1967 -0.2349 0.1947 0.2968 0.2566 -0.1416 -0.2730 0.4241 -0.3649 0.1988 0.1307 0.4329 0.1355 0.1368 -0.1886 0.3240 0.3084 0.3356 0.2580 0.1845 -0.2056 -0.2546 0.2709 -0.3091 -0.2553 0.3022 0.3703 0.3349 -0.2995 -0.2471 -0.2076 -0.1641 -0.2083 -0.3145 -0.2825 0.2845 0.1307 -0.3274 0.1777 0.1613 -0.2349 -0.1818 0.2941 0.2144 -0.1770 -0.3036 0.1824 0.3295 -0.5099 0.3022 0.3499 -0.2737 -0.1321 -0.1790 0.1600 -0.2995 -0.1572 -0.1763 0.2471 0.1484 -0.3710 -0.1933 -0.1246 -0.1668 0.2560 -0.2280 0.1790 -0.2131 -0.2403 0.1525 0.1722 0.2594 0.2464 0.3138 -0.2233 0.2791 0.2206 -0.2491 0.2328 -0.2110 0.1396 0.1641 0.2478 0.3656 -0.1756 -0.3233 -0.3560 0.2941 -0.1042 -0.2478 -0.1341 -0.2267 -0.2498 0.2103 -0.1947 -0.2798 -0.2199 -0.1763 -0.2049 -0.2444 0.2294 0.2791 -0.2267 -0.2355 -0.1607 -0.1089 0.2791 0.4656 -0.2083 -0.1355 0.1504 0.2457 -0.2737 0.2376 -0.1668 -0.3921 -0.2403 -0.3628 0.2199 0.2818 0.1967 -0.2328 0.1790 0.2771 0.1872 0.2022 -0.4091 0.2491 0.4302 0.2526 -0.2934 0.2389 0.1681 -0.1586 0.1661 0.3002 -0.3097 0.2410 -0.4187 -0.3288 -0.1729 -0.2138 -0.1586 -0.3642 -0.1695 -0.2907 0.2961 -0.1906 -0.3410 0.1756 0.1443 0.1818 -0.3594 -0.1504 -0.2648 -0.4071 -0.2355 -0.1355 0.4275 -0.2546 -0.1538 0.1321 -0.3009 -0.1246 -0.2022 -0.1770 -0.2328 0.1266 0.2975 0.2090 -0.3050 -0.4030 -0.1838 -0.2505 0.1736 0.2553 -0.1532 0.2641 0.2151 0.4779 0.2267 0.1709 -0.1824 0.2444 -0.3213 0.1641 -0.1641 0.2526 -0.2907 -0.2349 -0.2015 -0.3417 0.2580 -0.1675 -0.2621 -0.1777 0.3118 -0.2457 -0.3410 -0.2233 -0.2165 0.2907 0.1777" HIT_INDICES="1 14 20 25 27 31 36 52 60 65 75 86 90" ES_PROFILE="0.0681 0.0388 0.0715 0.1130 0.1811 0.2314 0.2730 0.2172 0.2321 0.2737 0.2709 0.2594 0.3097" RANK_AT_ES="90.0000" RANK_SCORE_AT_ES="-0.5700"/>
  <DTG RANKED_LIST="SexDevelopmentGenesPRL_remapped.rnk" TEMPLATE="na_as_pre_ranked" GENESET="gene_sets.gmt#REACTOME_DISEASES_OF_SIGNAL_TRANSDUCTION_BY_GROWTH_FACTOR_RECEPTORS_AND_SECOND_MESSENGERS" ES="0.3431" NES="1.2841" NP="0.1780" FDR="1.0000" FWER="1.0000" CHIP="ftp.broadinstitute.org://pub/gsea/annotations_versioned/Human_Gene_Symbol_with_Remapping_MSigDB.v7.5.1.chip" RND_ES="0.2690 -0.2103 -0.3776 -0.2466 0.2741 -0.1569 -0.1483 -0.1931 -0.5897 0.2586 0.2379 -0.2534 0.2397 -0.1879 -0.3121 0.3983 0.3328 0.2328 -0.2759 0.2534 -0.5345 -0.2586 -0.1655 0.4207 0.2793 0.3621 -0.1672 0.4466 -0.4655 -0.2172 -0.1362 -0.2000 -0.2310 0.2017 0.2017 0.3552 -0.2190 0.3483 0.3448 -0.2724 -0.3483 -0.4724 0.4052 -0.2931 0.1931 0.3155 0.2534 -0.2741 0.2810 -0.2448 -0.3621 0.1810 -0.2845 0.3103 -0.4017 0.2138 -0.2828 -0.2414 0.3621 0.1845 0.2241 -0.1862 0.2397 0.2431 0.2293 0.2931 0.3534 -0.3017 0.2534 0.3793 -0.4086 -0.2724 0.1828 -0.3345 -0.3828 0.1776 -0.2362 0.2310 0.2069 0.2069 0.3776 -0.2328 0.2983 0.2362 -0.2241 0.2914 0.2931 0.2879 -0.2466 -0.2069 0.2379 -0.1793 0.2310 -0.3017 0.2655 0.3897 -0.3000 0.2224 -0.2569 -0.2828 -0.2362 -0.2448 -0.1534 0.5259 0.3690 -0.1603 -0.2500 -0.2224 0.3466 -0.2017 -0.2069 0.2586 -0.2672 -0.2793 0.2983 -0.1500 -0.5207 0.3621 0.1483 0.1776 0.1931 0.2603 0.2655 0.3483 -0.1379 0.2672 0.1741 0.3069 0.2672 -0.3793 0.2603 -0.2845 -0.1983 0.2414 -0.2259 0.1879 -0.1655 -0.1862 0.1793 0.3034 -0.4810 -0.2931 0.2983 -0.3517 0.2103 0.2328 -0.1741 0.2103 0.2948 -0.1224 -0.2741 -0.2172 -0.4052 0.2948 0.2276 0.2276 0.2828 -0.1931 0.3017 -0.1586 0.3362 0.3638 -0.2138 0.3569 -0.3069 0.2534 -0.3310 0.2672 -0.2931 -0.1983 -0.1983 -0.2552 -0.2569 0.3224 0.3517 -0.2155 0.1793 0.3103 -0.1621 -0.3983 0.3259 -0.2845 -0.2259 -0.3138 0.3086 0.4655 0.2879 0.1500 -0.3017 -0.2466 0.2328 -0.4776 -0.2603 0.1828 0.1828 0.2000 -0.2052 -0.2534 -0.2448 -0.2103 -0.1931 -0.1414 0.2379 0.2069 -0.2672 -0.2448 -0.2138 0.4603 -0.2793 -0.2569 -0.3414 -0.2552 -0.2138 0.2345 0.2534 -0.3259 -0.2138 -0.2931 -0.4052 -0.1638 0.2017 0.2810 -0.2534 0.2414 0.2310 -0.2069 0.4862 -0.2310 -0.1448 0.2569 -0.1397 -0.3552 -0.2966 0.2534 0.2328 -0.2672 0.3862 0.1500 0.3466 -0.2052 -0.2483 -0.3241 -0.3569 -0.3414 -0.3328 0.2190 -0.3914 0.3448 -0.2828 0.2276 -0.2448 -0.1810 -0.2672 -0.1586 0.1672 -0.2966 0.3241 0.3741 0.1983 -0.3138 -0.1845 0.2034 0.1983 -0.2862 -0.2017 0.1897 0.2069 -0.2328 0.1862 -0.3397 0.2207 0.5017 0.2534 0.4931 -0.1793 -0.3379 0.1862 0.3172 0.2310 0.2052 -0.1724 -0.2000 -0.1897 -0.3552 0.3345 0.1931 0.3138 0.2759 0.3138 -0.2741 0.2276 0.1983 0.1966 -0.2931 0.1638 0.2621 0.2810 -0.1207 0.1931 0.2069 0.2638 0.2707 -0.2638 -0.2414 -0.2103 -0.1500 -0.2328 -0.5362 -0.2948 -0.1586 0.1552 -0.2362 0.3707 0.1931 -0.2276 0.1879 0.4000 0.1638 -0.3672 0.3431 0.1879 -0.2310 -0.2621 0.2034 -0.3155 -0.2103 -0.3190 0.3569 -0.1845 0.2897 -0.1638 0.3724 0.2931 -0.2293 -0.2534 0.3793 0.2397 0.1724 0.2534 -0.1552 0.1983 -0.2103 0.2534 0.1500 0.1638 -0.2138 0.2328 -0.3672 -0.5069 0.2672 0.3414 -0.3707 -0.2655 0.1983 -0.3483 0.1500 -0.2828 -0.4569 0.1724 -0.3224 0.1552 -0.2517 -0.2138 -0.2448 -0.1862 0.2414 -0.2690 0.3086 0.2793 0.2741 0.3931 0.3914 0.1483 -0.1638 -0.3190 0.2069 0.2224 0.1983 0.2983 0.2276 -0.2931 -0.2207 0.4448 0.2259 -0.3897 -0.1914 -0.2879 -0.2914 0.3052 0.2103 -0.2914 -0.2345 -0.1621 -0.2172 0.2603 0.2448 -0.3241 -0.2741 0.3345 0.1466 -0.1569 -0.2793 -0.1793 0.3552 -0.1966 -0.2931 0.2052 -0.3052 0.3103 -0.1845 -0.2241 -0.2948 -0.1931 0.3776 -0.2983 0.2190 -0.3897 -0.1741 -0.2707 0.3017 -0.2241 -0.1276 0.3379 -0.2224 -0.5207 0.5379 -0.2103 -0.1983 -0.3052 0.1552 -0.3621 0.2793 0.2190 -0.3552 -0.2759 0.2707 -0.1586 0.4500 0.2552 0.2276 0.2017 0.2414 0.2603 0.2707 0.3707 0.1966 -0.2690 -0.1017 0.2086 0.2259 -0.2517 0.2276 -0.3397 -0.2172 0.3793 -0.2414 -0.1983 0.2483 0.1552 0.2155 -0.4741 0.3207 -0.3052 -0.2241 -0.2672 0.1879 -0.2500 -0.2052 0.3810 0.2759 -0.2534 0.2034 -0.2483 -0.1793 0.3224 0.2017 -0.2776 0.2672 0.2569 -0.4276 -0.2259 0.1983 -0.2310 0.2483 0.3310 -0.2172 0.2224 0.5345 -0.4534 -0.3948 -0.2638 0.2103 0.2966 0.2638 0.3828 0.1845 -0.2121 0.2293 0.1500 -0.2931 -0.2759 -0.2776 -0.1414 0.2431 -0.2914 -0.2069 -0.2759 -0.1414 0.2534 0.2017 -0.2121 0.2845 -0.4172 0.2207 -0.2310 -0.3207 -0.3914 0.2000 0.3448 -0.2500 -0.2138 -0.1793 0.2103 -0.1862 0.3828 0.3586 0.1379 -0.1414 0.1966 0.4017 0.3483 0.1828 0.1707 0.2241 -0.2345 -0.2724 0.1983 -0.3724 -0.1500 0.3052 -0.1897 -0.1552 0.3552 0.2069 -0.1397 0.3534 0.4552 -0.2793 0.2276 0.2017 -0.2190 -0.1897 -0.3034 -0.4914 -0.3810 -0.2190 0.2276 0.2845 0.2724 -0.4379 -0.3879 -0.2155 0.2190 -0.3534 -0.3259 0.2172 -0.2362 -0.1638 -0.2793 0.2966 -0.4069 -0.2690 0.2052 -0.3776 0.1552 -0.1810 -0.1672 0.1207 -0.3741 -0.2052 0.3362 0.3586 -0.2552 -0.2069 0.3414 0.1931 0.2517 -0.1931 0.1810 -0.2759 0.1983 0.1879 0.2328 0.2241 -0.2879 -0.2776 -0.3259 -0.2776 0.4155 -0.1879 0.2155 -0.2190 0.2276 -0.3259 -0.6328 0.2707 -0.1759 0.1879 0.3690 0.3759 -0.2052 0.3155 -0.2966 0.4052 0.2897 0.3034 0.3121 0.2707 -0.3397 0.1569 0.4707 0.2776 -0.3241 0.2362 0.3017 -0.4931 -0.2138 -0.1655 -0.3190 -0.3552 -0.2034 0.2310 0.2914 -0.1966 0.2345 -0.3276 0.3276 0.1983 0.2655 -0.3879 -0.1810 0.3052 -0.1914 0.2017 -0.1966 0.2121 -0.3362 -0.3914 -0.2897 -0.2845 0.3552 0.3534 0.1534 -0.2310 0.3121 0.2983 -0.2828 0.2190 0.1724 0.2259 0.2172 -0.2810 -0.3466 -0.3103 0.2224 0.3448 0.1569 0.2276 -0.4466 0.1948 0.2069 -0.3086 0.2569 0.3241 0.1672 0.3224 -0.2621 -0.3586 -0.2707 0.2414 0.4552 0.2190 -0.3017 -0.2397 0.1690 0.2362 -0.2103 0.3000 -0.3207 0.4776 -0.2517 -0.2879 -0.2414 -0.2397 0.3845 0.2672 -0.4672 -0.4552 0.3086 0.2500 -0.1931 0.1672 0.1914 -0.2586 0.2241 0.4517 -0.1310 -0.3034 0.3190 -0.2414 -0.3241 0.1586 -0.1241 -0.2759 0.2276 0.2276 0.3103 0.3672 0.1845 0.3586 -0.1724 0.5069 0.2241 -0.2414 0.2931 -0.1931 -0.3397 -0.2638 -0.3759 0.2534 -0.4517 -0.2707 0.2138 0.3586 -0.2621 -0.3121 0.1707 -0.3517 0.2241 0.1879 0.1845 0.3034 -0.4414 0.2379 0.1534 -0.3534 0.2103 0.1655 0.1845 0.2069 -0.4224 0.2362 -0.2552 0.2862 -0.2345 0.5724 0.1707 -0.1483 0.2103 -0.2845 0.2069 0.2448 0.1621 -0.3966 -0.2672 0.2586 -0.2069 -0.4397 -0.1621 -0.3310 0.2966 -0.4517 0.3897 -0.4638 -0.2190 0.2448 -0.4086 -0.3190 0.2586 0.2069 -0.2793 -0.2431 0.4086 -0.2724 0.3379 0.1931 0.3069 -0.2724 -0.3569 0.2310 0.2914 0.2448 -0.2103 0.3310 0.1586 -0.1310 -0.2259 0.2586 0.2379 0.3241 0.3052 -0.1897 -0.2000 -0.2569 0.1655 -0.2862 -0.2672 -0.3655 -0.2414 0.3948 -0.3690 0.2190 -0.2586 0.3810 0.2224 0.3052 -0.1724 0.2362 0.2241 0.1983 -0.2000 0.3500 0.3328 0.3224 0.2103 -0.3500 0.4983 0.2707 0.2672 -0.3241 -0.2190 0.3121 0.1845 0.2328 0.2793 -0.1293 -0.3121 -0.1414 0.2190 0.2276 0.2966 0.2397 0.2828 0.1500 -0.2948 -0.2897 0.2534 0.3276 -0.2190 0.2672 -0.3966 0.2879 -0.2276 -0.3707 0.3328 -0.2586 0.2397 -0.1621 -0.2138 -0.2759 -0.1603 -0.2672 -0.3466 -0.2017 -0.1707 -0.2086 -0.3517 -0.2431 0.4052 -0.1690 -0.2069 0.3948 -0.2569 -0.2328 -0.4034 -0.2759 -0.2241 0.4603 -0.2293 0.1966 -0.2500 -0.2966 -0.2672 0.4431 0.1569 -0.3345 -0.2672 -0.3638 -0.1466 -0.1983 0.1810 0.2397 0.4672 0.3397 -0.2759 0.3517 -0.2759 -0.3103 0.3293 0.3862 -0.2966 -0.3483 0.1552 0.1724 -0.1914 0.2466 0.2276 -0.3086 -0.1224 -0.2534 0.2672 -0.1414 0.3397 -0.2155 -0.2741 -0.2534 0.2069 0.1966 -0.3431 -0.2672 -0.1931 -0.3517 -0.3879 -0.2155 -0.1638 0.1966 -0.1845 -0.2655 0.2621 0.1931 -0.3466 -0.2586 0.3534 0.2000 -0.1897 -0.2310 0.1983 -0.2655 0.2138 0.3466 -0.2259 -0.3362 0.2190 0.2207 0.3207 -0.2500 0.3931 -0.2586 0.2586 -0.1638 0.3224 -0.2345 0.1621 -0.2672 0.2586 -0.1879 -0.4552 -0.2759 -0.2586 0.2586 0.2431 0.2569 -0.2276 0.3069 -0.2483 0.1759 -0.3224 -0.1655 -0.1707 -0.2103 0.2138 0.2552 0.2569 -0.3466 0.2293 -0.3397 -0.2362 0.3431 -0.4345 0.2310 0.1931 0.2569 -0.1586 0.2328 -0.2414 0.1897 0.1810 0.3276 0.2328 0.2241 -0.2586 0.2690 -0.1379 -0.2155 -0.3086 0.2741 0.1862 0.2103 0.2948 0.3276" HIT_INDICES="15 20 30 37 39 52 59 60 90 124" ES_PROFILE="-0.0293 0.0362 0.0586 0.1069 0.1983 0.1948 0.2431 0.3431 0.1931 0.0086" RANK_AT_ES="60.0000" RANK_SCORE_AT_ES="0.7600"/>
  <DTG RANKED_LIST="SexDevelopmentGenesPRL_remapped.rnk" TEMPLATE="na_as_pre_ranked" GENESET="gene_sets.gmt#MAFG_TARGET_GENES" ES="0.3202" NES="1.2872" NP="0.1892" FDR="1.0000" FWER="1.0000" CHIP="ftp.broadinstitute.org://pub/gsea/annotations_versioned/Human_Gene_Symbol_with_Remapping_MSigDB.v7.5.1.chip" RND_ES="0.1579 0.3114 0.1842 -0.1623 0.2105 0.1579 -0.2061 0.2982 0.2149 0.3421 0.2895 -0.2632 0.2500 0.2588 -0.1579 0.2675 0.1798 0.2281 -0.2544 0.1930 0.2588 0.1404 -0.3553 0.1754 0.3070 0.3070 0.2281 -0.1974 0.2237 0.2807 0.1447 0.2763 0.3026 0.1886 -0.1798 0.2105 -0.2412 0.3333 -0.1184 -0.1272 0.2368 0.3333 0.2632 0.1447 0.1842 0.1360 0.3596 0.2456 0.1842 -0.2982 0.1974 0.2281 0.2544 0.1974 0.3596 0.1184 -0.2325 0.1886 0.3070 -0.4035 -0.2105 0.2588 -0.1316 -0.3640 -0.3158 0.4474 -0.2105 0.3246 -0.1711 0.2851 0.1623 0.3114 0.1886 0.2632 0.3070 -0.2807 0.2763 0.2632 0.1711 -0.1886 -0.1623 0.2807 -0.2851 0.3947 0.1316 0.3026 -0.1535 -0.2675 0.3246 -0.2368 0.3202 -0.2939 -0.2982 -0.3816 -0.2412 -0.3246 0.1930 0.2632 0.1711 0.2895 -0.1579 -0.2368 0.2895 -0.2895 -0.2325 -0.3289 -0.2149 -0.3509 -0.2500 0.4079 0.2763 0.3026 -0.2061 -0.2105 0.2982 -0.2851 0.1404 -0.2544 0.2368 0.2237 -0.1623 0.4254 0.3640 -0.3728 0.2807 -0.2149 0.1842 0.2061 -0.2851 0.2193 -0.1842 0.2105 -0.1272 0.3772 -0.2456 0.1667 -0.1798 -0.1798 0.2105 -0.2675 0.2018 0.3421 0.2061 -0.3377 0.1579 0.1754 0.1798 0.1798 0.3947 0.1930 -0.2412 -0.3596 0.3026 -0.3114 0.2544 -0.2544 0.2456 0.2237 -0.4254 0.1930 0.3465 0.2061 0.3684 0.2500 -0.1842 0.2500 -0.2193 -0.3114 0.2456 0.1930 0.2061 0.3158 0.2237 -0.3640 -0.3202 0.3158 0.1886 0.2149 0.1930 0.3509 -0.2193 0.2281 0.2456 0.4781 -0.1447 -0.1798 0.3509 0.3246 0.1404 -0.3772 0.2544 -0.1974 -0.2500 -0.3816 -0.2500 -0.3333 -0.2368 0.2061 -0.3772 0.3202 0.1711 0.1842 -0.3202 -0.2149 -0.1360 0.1404 0.3158 -0.2412 -0.2939 -0.2763 -0.2588 -0.3640 -0.1360 -0.3114 0.1711 -0.1404 -0.1491 -0.3070 0.4211 0.1842 0.3860 -0.1360 0.3070 0.3202 0.2325 -0.1930 0.1974 -0.4167 0.2061 -0.2149 -0.3904 0.2632 0.2061 -0.1623 0.1623 0.1404 -0.1754 -0.2193 0.2149 0.3772 -0.2237 0.3202 -0.3640 0.1667 -0.2368 0.1754 -0.2719 -0.2939 0.1842 -0.1491 0.2237 0.2412 0.2544 0.1360 -0.3421 -0.3026 -0.2237 -0.1623 0.1623 -0.3246 -0.2061 -0.1886 0.2982 -0.1491 0.2982 -0.2632 0.1798 -0.3596 -0.2061 0.2368 0.2412 0.1711 -0.2018 0.2018 -0.2061 -0.2675 0.2325 0.1623 -0.2237 -0.2193 -0.1930 0.3246 0.3114 0.2588 0.2237 0.1579 0.3333 0.3728 0.2632 -0.2061 -0.2412 -0.1491 -0.2456 0.2632 -0.1798 0.1360 -0.1974 0.1754 0.2061 0.2193 0.2368 -0.2018 0.2719 -0.3421 -0.1535 0.2807 -0.2588 -0.2149 -0.2281 -0.1711 0.2412 0.1711 0.1404 -0.2105 0.2018 -0.2939 -0.1711 0.4123 -0.2237 -0.1404 -0.2281 -0.2149 0.1754 0.1535 -0.1491 -0.3904 -0.1404 -0.2193 -0.3026 -0.1579 0.4167 -0.2105 0.1360 -0.3070 -0.2193 0.1667 -0.1360 0.2281 0.1930 -0.1272 -0.2368 -0.3421 -0.2237 -0.2193 -0.2149 -0.1930 0.3202 0.2939 -0.2982 0.2807 0.2895 -0.1667 -0.3289 -0.2325 -0.2061 0.3202 -0.2500 0.3553 0.2325 -0.2193 -0.1667 -0.2237 -0.1842 0.2632 0.3596 -0.2018 -0.1798 -0.1491 -0.3070 -0.3114 -0.3158 -0.2061 -0.3728 -0.1404 -0.3772 0.4123 -0.1930 0.3246 0.3026 -0.1667 0.1623 0.1667 -0.2412 -0.1842 -0.2325 -0.3509 -0.2675 0.3421 -0.2895 0.3377 0.1140 0.1667 0.3070 0.2763 -0.1798 -0.2149 -0.3684 -0.3333 0.3202 0.2368 -0.2368 -0.2675 -0.1798 -0.2237 0.1930 0.2018 -0.5526 0.1711 -0.2456 -0.2237 -0.1886 0.3509 0.2456 0.2456 0.2018 0.4167 0.5614 -0.2939 -0.4474 -0.1360 -0.1842 -0.2105 -0.2018 -0.2061 -0.3772 -0.2325 -0.3816 -0.2939 0.1754 0.3860 -0.1842 0.3860 0.2105 0.3684 0.2632 -0.2193 -0.3465 0.3816 0.2105 -0.1886 0.3947 -0.1535 0.3640 0.2807 -0.2719 -0.1579 -0.1667 -0.1754 0.2105 -0.2237 0.3246 0.3465 0.1140 0.3026 -0.2632 -0.1842 0.2763 -0.1667 0.2719 0.2368 -0.2807 -0.2807 0.1140 -0.2939 0.2193 0.1930 -0.1798 0.2193 0.2939 0.3246 -0.2237 0.2632 -0.2061 -0.1974 0.1667 0.1404 0.2500 0.2193 0.3772 -0.2368 -0.2544 -0.2588 0.2675 -0.2500 -0.1974 -0.3202 0.1404 0.4430 0.2500 -0.2018 -0.2325 -0.2763 0.3158 -0.2018 0.2105 -0.1886 0.3509 0.2368 -0.1886 -0.4605 -0.3158 0.1667 0.1842 0.2500 0.3816 -0.1491 0.2675 -0.1360 -0.2675 0.2500 0.2763 -0.2982 -0.2675 0.1886 -0.2500 -0.2719 0.2456 -0.2675 0.2851 0.2763 0.3026 -0.3070 -0.4298 -0.1491 -0.2456 0.1842 0.2018 -0.1623 -0.2763 0.2500 0.2018 -0.3377 0.2105 -0.2456 -0.1930 0.1798 -0.1842 -0.1579 0.2149 -0.1842 0.2018 -0.2675 0.1886 0.6009 -0.2807 -0.4211 0.2237 -0.2281 0.1711 0.2456 0.1579 -0.3026 0.1974 0.2851 -0.2149 -0.1754 0.3991 0.3202 -0.1842 -0.3202 0.1491 0.3465 0.1447 0.2456 0.2851 0.3684 0.1667 -0.2675 -0.2632 0.2193 -0.2719 0.1667 -0.2500 -0.2193 0.2368 -0.1360 -0.2675 0.3158 -0.2763 0.2939 -0.1798 0.2237 -0.1974 -0.2544 -0.1667 -0.2281 -0.2105 0.2939 0.2632 0.2018 -0.2807 -0.5351 0.1930 0.1930 -0.2193 0.0965 -0.2149 0.2807 0.2368 0.2105 0.1447 0.2237 0.2456 0.3596 -0.4035 -0.4737 -0.2281 -0.2982 -0.3114 -0.2763 0.2763 0.1711 -0.1667 0.3202 0.2456 -0.1316 -0.2675 -0.2456 -0.2939 -0.1316 -0.2719 0.1930 0.1579 0.1623 0.1579 -0.1535 -0.2281 0.1798 0.1579 -0.2544 -0.1711 -0.2061 -0.1974 -0.1711 0.1798 0.3509 -0.2105 -0.3026 -0.2193 -0.2939 0.2237 0.3904 0.2237 0.2368 -0.3465 -0.1447 0.1623 0.3377 0.2544 -0.1930 -0.1447 -0.2149 -0.1798 -0.2544 -0.2368 0.1930 0.1974 0.2237 -0.1930 -0.2588 0.1535 -0.3421 0.2412 -0.3640 0.2412 -0.2939 -0.1272 -0.3728 -0.2939 0.5351 -0.4298 0.1667 -0.3465 -0.2500 -0.3333 -0.1623 -0.3553 -0.1930 -0.2018 -0.3070 0.3596 0.2018 0.2018 0.1272 0.2149 -0.1711 0.4649 -0.1623 0.2237 0.2895 -0.3991 0.1886 0.2237 0.1842 0.3465 -0.3553 0.2193 0.2719 0.1798 0.3772 0.2193 0.1711 0.2675 0.2368 0.1974 -0.2544 0.1842 0.1579 0.1667 0.2281 -0.2061 0.1711 0.3640 -0.2588 0.1886 0.1667 -0.2061 0.1842 -0.1974 -0.2281 0.2456 0.1754 -0.1623 0.1623 -0.1360 0.3114 -0.2061 0.4123 0.1842 -0.3114 0.1711 0.1579 0.2368 -0.2851 0.1272 -0.3596 -0.4298 -0.3816 0.1886 -0.1491 0.2939 0.4298 0.2018 -0.1798 0.1974 -0.2325 0.1667 -0.3202 0.3421 -0.3289 0.2193 -0.3246 0.3421 -0.2061 0.3553 0.1974 -0.2763 -0.1316 0.2105 0.1798 0.2105 0.2675 0.1404 0.2982 0.3114 0.2105 -0.2368 0.2237 -0.3465 0.2807 0.1930 -0.3596 0.1711 -0.1667 -0.1842 0.2851 0.1798 -0.1711 0.3202 -0.2500 0.3333 0.1535 0.2325 0.1974 -0.2325 0.2544 -0.2237 0.2061 0.4079 -0.2412 -0.4386 -0.1886 -0.3070 0.1711 0.3947 0.2632 -0.1272 -0.3684 0.2719 0.1404 0.3114 -0.1886 -0.3114 -0.2807 -0.3596 -0.2325 -0.2368 -0.2412 -0.3684 -0.3070 -0.2982 0.2237 -0.2456 0.2281 -0.3333 0.4254 0.1798 0.2018 0.1535 -0.2763 -0.2149 0.2982 -0.2061 0.2456 0.3377 0.2412 -0.2281 -0.3202 -0.1974 0.1360 -0.3026 0.2807 0.2851 -0.1579 0.1754 -0.2895 0.2061 -0.2018 0.2588 -0.2105 0.3377 -0.3421 -0.2456 -0.1754 0.3246 0.2719 -0.2500 0.2807 -0.1491 -0.2325 0.4561 -0.3026 -0.1974 -0.3640 0.2061 0.3860 0.2895 0.2675 -0.3509 -0.1711 -0.2281 0.2412 0.2368 -0.1360 0.3421 -0.2544 0.2851 0.3070 0.2982 -0.5000 -0.2895 0.3070 -0.2982 0.2588 0.2149 0.2105 0.1140 0.1974 -0.2412 0.1360 0.1842 0.3070 -0.2237 0.2632 0.3158 -0.3816 0.2982 -0.2018 -0.1886 -0.2763 0.1930 -0.2982 0.1316 0.1447 0.1842 0.2939 -0.2456 -0.3947 0.2719 -0.2851 -0.2281 -0.2456 0.2105 0.2807 0.3333 0.3026 -0.1360 0.2807 -0.1798 0.1886 -0.1623 0.1316 -0.3553 0.3026 -0.3377 -0.2851 0.3114 0.2632 -0.1316 -0.2193 -0.1360 -0.2105 -0.3772 -0.2456 -0.1667 0.2281 -0.2632 0.4825 -0.1930 -0.1798 0.1579 -0.3465 -0.2675 0.2632 -0.2368 0.1228 0.1842 -0.2325 0.3596 0.2061 0.1667 0.4561 -0.2368 -0.3640 -0.2368 0.3289 0.1623 -0.1798 0.4254 -0.2149 -0.2368 0.2193 -0.3860 -0.1184 0.1798 -0.2719 -0.2368 0.2281 0.4079 0.1842 0.2851 0.1360 -0.2763 -0.1228 0.1798 0.3202 -0.3596 -0.2325 0.2939 -0.3070 0.3289 -0.2456 0.1579 0.1842 0.1798 0.1798 -0.2632 -0.2719 0.2456 -0.1316 -0.3553 0.2193 -0.2456 0.1228 0.3026 -0.2719 -0.2061 -0.2719 0.1667 0.2632 0.3289 -0.2895 0.1974 0.2500 -0.4167 -0.2544 -0.2456 -0.2325 -0.2763 0.1316" HIT_INDICES="0 5 9 13 15 31 52 69 81 91 108 113" ES_PROFILE="0.0833 0.1316 0.1886 0.2456 0.3202 0.2719 0.1798 0.1228 0.1096 0.1140 0.0570 0.1053" RANK_AT_ES="15.0000" RANK_SCORE_AT_ES="12.8000"/>
  <DTG RANKED_LIST="SexDevelopmentGenesPRL_remapped.rnk" TEMPLATE="na_as_pre_ranked" GENESET="gene_sets.gmt#GOBP_NEGATIVE_REGULATION_OF_CELLULAR_COMPONENT_ORGANIZATION" ES="0.3246" NES="1.2952" NP="0.1654" FDR="1.0000" FWER="1.0000" CHIP="ftp.broadinstitute.org://pub/gsea/annotations_versioned/Human_Gene_Symbol_with_Remapping_MSigDB.v7.5.1.chip" RND_ES="0.3026 0.1754 -0.2149 0.2544 0.2632 -0.3289 0.1886 0.1886 -0.2149 0.2193 0.2588 -0.3289 0.2237 -0.2895 -0.2368 0.3640 -0.2149 -0.2544 -0.3509 -0.3246 -0.1886 0.3377 0.2895 0.3640 -0.3596 0.4298 0.3158 -0.2149 -0.2149 0.4035 0.2500 0.3816 -0.2851 0.2719 -0.2325 -0.2544 -0.1754 0.2368 -0.2895 -0.3465 0.2237 -0.2939 -0.1974 -0.2325 0.2105 0.2500 0.1974 -0.2237 0.1754 -0.2763 -0.2763 0.3070 -0.2193 0.2105 0.1886 -0.1842 -0.4254 -0.2544 -0.2544 -0.2149 0.2763 0.2500 -0.3114 -0.1754 -0.1228 0.2675 -0.3114 0.2675 0.1886 0.1404 -0.3202 0.3553 -0.1930 0.1623 0.4825 -0.1404 -0.2588 -0.2544 0.2193 0.2193 0.2325 0.2149 0.3246 0.3114 0.2149 0.1535 -0.2544 0.2456 -0.1974 0.3333 0.1930 0.2456 0.4079 -0.1404 0.2851 -0.1667 -0.2061 0.2105 -0.2061 -0.1974 0.1667 0.2061 0.3684 -0.1974 0.2982 -0.1754 0.2237 -0.2193 0.1754 -0.2500 0.2105 0.1842 0.1623 -0.2544 -0.2895 -0.1360 -0.3728 -0.2807 0.1623 0.2105 -0.2105 0.1579 -0.2018 -0.2807 -0.4211 0.2588 0.1272 0.1667 -0.2325 0.3596 0.2368 0.1886 -0.3684 0.1491 -0.1798 0.1974 0.5044 0.2193 -0.2237 0.2193 -0.3246 -0.3904 -0.2368 0.2061 -0.3377 -0.2018 -0.2325 -0.1798 0.1491 -0.5088 0.3026 -0.2851 0.3070 0.2982 0.1667 -0.2807 0.2895 0.3772 0.1711 0.1667 -0.2237 0.1974 0.2237 -0.2807 -0.1842 0.1930 0.2105 0.3377 -0.2105 0.3289 0.2237 -0.3289 -0.1579 -0.2807 -0.2193 -0.2281 0.2939 0.2719 -0.1667 -0.3070 0.2237 0.1404 -0.3816 0.2675 -0.3114 -0.3289 -0.2412 -0.1974 0.1754 -0.2018 -0.3596 -0.2105 -0.2193 0.1711 0.1623 -0.2325 0.2325 -0.2281 0.3070 -0.1623 0.2456 -0.2675 0.2325 -0.1974 0.1667 -0.1754 -0.2412 -0.1184 0.2500 0.2018 0.1798 0.3860 0.2719 -0.4254 0.2588 0.2588 0.3026 0.2675 0.2851 -0.2544 0.1184 -0.2281 0.1535 -0.1798 0.2412 0.3465 -0.1842 0.1886 0.1535 0.1535 -0.2018 -0.2895 0.3377 -0.2500 0.2719 -0.2368 -0.1974 0.3772 0.2325 0.3596 -0.3509 0.1491 0.2018 0.1228 0.2368 0.2237 -0.2412 0.1623 0.1140 0.2237 0.1974 -0.2325 -0.1886 -0.1754 -0.1711 0.2851 0.3640 0.2325 -0.3377 -0.3246 0.2632 -0.1886 0.2105 -0.2237 -0.1930 0.1491 0.1930 -0.2588 -0.1579 0.2149 -0.3465 0.2675 0.2895 0.2456 -0.1491 -0.2763 -0.3860 -0.3158 -0.2500 0.1667 0.1842 0.2675 -0.1930 -0.1842 -0.1667 0.3289 0.1930 -0.1754 -0.2412 -0.2675 0.1404 0.1579 -0.2456 0.3816 0.2061 -0.3596 -0.3246 -0.2237 -0.2193 -0.1316 -0.1930 -0.3202 0.1404 -0.2895 -0.2895 0.1316 -0.2763 -0.2105 0.2325 0.2325 -0.1272 -0.3421 0.3026 0.1491 -0.1754 0.2675 0.1886 0.1974 0.3202 0.2719 0.2149 0.1404 -0.1886 -0.2544 0.1974 -0.2807 0.2456 0.3289 0.3947 -0.2061 0.2939 -0.2368 0.2105 0.1535 0.2325 0.1798 0.2237 -0.4386 0.2675 0.2763 -0.4737 -0.1754 -0.1974 -0.2281 0.3114 -0.2544 -0.1447 0.3947 0.1579 0.3596 0.1579 0.4254 -0.3158 -0.2412 -0.2544 -0.2193 -0.1579 0.1798 -0.2500 -0.3333 0.1754 -0.2018 -0.1930 -0.3289 0.4298 0.2061 0.2851 -0.2237 0.1360 0.2412 -0.2061 0.1886 -0.2325 -0.3596 -0.1754 0.2588 -0.1886 0.2675 -0.2456 0.2368 0.1974 -0.2281 -0.1842 -0.3114 -0.2368 -0.2588 0.2939 -0.4518 0.2368 0.3509 0.2719 -0.2851 -0.4079 -0.2632 -0.2544 -0.2456 0.3684 0.2456 -0.2325 -0.3070 -0.1623 -0.2500 -0.1447 0.1798 0.3772 -0.1667 -0.1798 0.1711 0.2237 -0.2368 -0.2237 -0.4298 0.2237 -0.2588 -0.1711 -0.2982 -0.1930 0.5482 0.2281 0.1667 0.3596 -0.1404 -0.1579 -0.2939 0.2763 -0.3289 -0.2895 0.1974 0.2325 -0.3684 -0.2675 -0.2456 0.2281 0.2237 -0.1535 0.2018 -0.1447 0.2149 -0.2544 0.4430 -0.1447 0.1623 -0.2632 0.2237 -0.2412 0.2105 0.2018 0.2281 0.1579 0.1754 0.2061 -0.2412 -0.2149 0.2544 0.2675 0.1623 -0.3158 0.4035 0.2500 0.2544 0.2895 -0.1404 -0.1228 0.2895 0.3640 0.1711 -0.2456 0.2237 0.2719 -0.2851 -0.2193 0.3114 0.2149 -0.3202 -0.3728 0.3509 -0.1228 -0.1667 -0.4035 0.2500 -0.2544 -0.1096 -0.2500 -0.3246 0.2325 -0.1930 -0.2325 0.3772 0.3465 0.1974 -0.3596 0.2982 0.2325 0.2500 0.4518 -0.1711 -0.2325 -0.1711 -0.2982 -0.2982 0.3333 -0.2061 -0.2325 0.2412 -0.1491 -0.1667 0.3158 -0.1184 0.2675 0.1930 0.1447 0.3991 0.1974 -0.2018 -0.3421 0.3772 0.1316 0.2281 0.2061 -0.1754 -0.2719 -0.1798 -0.2368 -0.3114 -0.3246 -0.2719 0.1711 -0.2193 0.1842 -0.2982 0.3070 -0.3553 -0.2105 0.1754 0.2412 0.2193 -0.2500 -0.2105 0.1930 -0.2807 -0.3333 -0.4123 -0.2675 0.2851 0.3289 0.3158 0.3421 -0.2675 0.1930 -0.2719 -0.1754 -0.1842 -0.2105 0.2018 -0.1667 0.2544 -0.2763 -0.1974 -0.2982 -0.1798 -0.2895 0.2719 0.2719 0.1754 0.1886 -0.4605 -0.1974 -0.1930 -0.1754 -0.2851 0.2807 -0.1272 -0.2895 0.3377 0.2675 0.2061 -0.2281 0.3026 0.3465 0.2281 0.2237 0.2588 0.3596 0.2807 -0.3026 -0.2895 0.1886 0.2149 0.2237 -0.1579 0.3421 -0.1316 -0.2325 -0.2412 0.1798 0.1579 -0.4079 -0.2588 0.4474 0.2588 0.3158 0.3289 0.1623 0.3158 -0.3026 0.2325 -0.3333 0.3421 -0.1228 0.3553 0.2456 -0.1842 -0.2237 -0.2719 0.3421 -0.2982 -0.2193 0.2105 -0.1842 -0.5132 -0.4298 -0.2763 0.3421 -0.2281 0.2588 0.1711 0.3114 -0.2851 -0.2763 0.1535 0.2018 0.1754 -0.2456 0.1667 -0.1886 0.2675 -0.3421 0.3114 -0.2325 0.2368 -0.2632 0.2544 -0.2105 0.2105 -0.2982 0.1316 0.3070 -0.2105 -0.2149 -0.1447 0.1930 -0.2851 -0.2500 0.2632 0.4211 0.1886 -0.2939 0.3070 0.2588 0.1886 -0.2982 0.2237 0.2193 0.2719 0.2719 0.2105 -0.2325 -0.2325 0.2851 -0.1360 -0.2544 0.1272 -0.1579 -0.3026 -0.1798 0.2105 -0.3246 0.2061 -0.3640 0.1974 0.2719 0.2588 -0.2895 -0.1228 0.1930 -0.2149 0.2325 -0.2500 -0.4254 -0.2939 0.3772 0.1842 -0.2763 0.2061 -0.2412 -0.1798 0.1711 -0.3596 -0.2149 0.2632 0.2193 0.2807 0.2719 0.2193 -0.4167 -0.2018 -0.4167 0.2061 -0.2588 0.2807 0.2105 0.1623 -0.1842 0.2061 0.1930 0.1886 -0.2325 0.2281 0.2719 0.2149 -0.3026 -0.2675 -0.2412 0.2719 -0.2105 -0.3816 -0.2193 0.2412 0.3421 -0.1886 -0.2149 0.2149 0.2281 0.4167 0.3158 -0.1667 0.3070 -0.2632 0.2325 0.1754 0.1842 0.2281 -0.1754 -0.2368 0.2544 0.1842 -0.2588 -0.3465 0.2763 -0.2193 0.2325 0.2939 -0.2105 0.2368 0.2061 0.3070 0.1886 -0.3904 0.1360 0.2982 0.4518 0.1623 -0.1974 -0.1842 0.4649 -0.2193 0.2851 -0.2982 -0.2456 -0.1886 -0.2237 0.3114 0.1886 -0.2456 0.1360 -0.2281 -0.1184 -0.1272 0.1886 0.3158 0.2368 0.3289 0.2675 0.3070 0.2325 0.2500 -0.1798 -0.3114 -0.2456 0.2763 0.1579 -0.2500 0.1491 0.1491 -0.1930 -0.1623 -0.2544 -0.2325 0.2061 0.3421 0.3202 -0.2500 -0.3202 -0.3772 -0.1886 -0.2105 -0.2851 0.4035 0.2939 -0.1009 -0.2763 0.1491 0.2632 0.2588 -0.2544 -0.2939 0.1886 -0.2018 -0.2149 0.2412 -0.3202 0.3158 0.2544 0.2105 -0.2895 -0.4342 -0.2982 -0.1930 0.2105 0.2895 -0.1842 0.2588 0.2588 0.2237 0.3158 0.2193 -0.1404 0.1798 0.3246 0.3070 -0.1711 0.2412 -0.2105 0.2061 -0.1798 0.2807 -0.1667 0.2456 -0.2061 -0.2193 -0.1360 -0.2807 0.2632 -0.1535 -0.2281 -0.1667 0.2675 0.4693 -0.2632 -0.3684 0.2105 0.1930 -0.1842 -0.2807 -0.2807 0.2500 -0.2412 -0.2588 -0.2895 -0.1535 -0.5088 0.3070 -0.2588 -0.2105 -0.2544 -0.3202 0.4254 -0.2281 -0.4298 -0.4912 0.2632 -0.3860 0.1754 -0.3202 -0.2281 -0.1754 0.3596 0.3728 -0.1404 -0.1711 0.3509 0.3860 0.1447 0.2632 -0.1974 0.1535 -0.1974 0.2456 -0.2456 -0.3026 -0.1623 -0.1974 0.1842 -0.2149 0.2325 0.1404 -0.2675 -0.2193 -0.1886 -0.1886 0.3158 0.2851 0.1842 0.1667 0.2325 0.4123 0.3070 0.1798 0.2412 0.2281 0.3640 -0.2325 -0.1623 -0.1535 0.1404 -0.2325 -0.1667 -0.1228 0.3289 0.2588 0.1930 0.1711 0.4605 0.1184 -0.2237 0.3816 0.2500 0.1798 0.2105 -0.2412 -0.2018 -0.3596 -0.2807 0.1842 0.3684 -0.2544 0.3114 0.2456 0.1930 -0.2719 -0.2939 0.2544 -0.1886 0.2500 -0.2895 -0.1754 0.2237 0.1140 -0.1535 -0.3684 0.1711 0.2105 0.2456 0.2018 -0.2281 -0.2939 0.1579 -0.1930 0.2281 0.3860 -0.2632 -0.2061 0.4298 -0.1579 0.2675 -0.3333 -0.1886 0.2895 0.2456 0.2193 -0.2412 -0.2281 -0.4035 0.3202 0.3509 -0.5088 0.4079 -0.1579 -0.2237 0.1886 -0.1447 -0.2061 -0.2982 0.3860 -0.1754 0.4035 -0.2105 -0.2632 0.1798 -0.2456" HIT_INDICES="1 3 16 26 27 34 52 61 63 67 100 115" ES_PROFILE="0.0746 0.1491 0.1272 0.1316 0.2149 0.2456 0.1798 0.1930 0.2675 0.3246 0.1272 0.0877" RANK_AT_ES="67.0000" RANK_SCORE_AT_ES="0.3100"/>
  <DTG RANKED_LIST="SexDevelopmentGenesPRL_remapped.rnk" TEMPLATE="na_as_pre_ranked" GENESET="gene_sets.gmt#HP_ABNORMAL_CIRCULATING_METABOLITE_CONCENTRATION" ES="0.2194" NES="1.2966" NP="0.1487" FDR="1.0000" FWER="1.0000" CHIP="ftp.broadinstitute.org://pub/gsea/annotations_versioned/Human_Gene_Symbol_with_Remapping_MSigDB.v7.5.1.chip" RND_ES="0.1990 0.1939 -0.1378 0.3061 0.1939 0.1276 -0.2908 -0.1684 0.1633 0.2704 0.1888 -0.1939 0.1480 0.1939 -0.2449 0.1378 0.1378 0.1327 0.1429 -0.2194 0.1990 -0.1327 -0.2143 0.2092 -0.2500 0.1735 -0.2500 -0.1582 -0.1633 -0.1633 0.1429 0.1122 0.2041 0.1888 0.2143 0.2092 0.1122 0.1735 0.1071 -0.1224 0.2755 -0.2092 -0.2296 -0.1429 0.1122 -0.1786 0.2857 -0.1224 0.3112 -0.1786 -0.2092 0.0867 0.1684 0.2092 -0.2755 0.0918 0.1378 0.1378 -0.2143 -0.2041 -0.0918 0.1020 -0.1939 -0.1224 0.1837 0.1020 -0.1276 -0.1276 0.1582 0.1429 0.2143 -0.1735 0.1837 -0.2908 -0.1276 -0.2041 0.2194 0.1939 0.1633 0.1735 0.1378 0.1327 0.1786 0.1531 0.2551 0.1071 0.1735 -0.2041 -0.1735 0.2857 -0.2296 -0.2704 -0.1173 0.0816 0.1480 -0.2551 -0.1837 -0.2653 0.1786 -0.1735 -0.0918 -0.2041 0.1582 -0.1122 0.1173 0.1837 0.1224 0.1276 0.1480 -0.2245 0.1327 0.1122 -0.1122 0.0816 0.1582 0.1531 -0.4592 0.2194 -0.1990 0.0867 0.1122 -0.1786 -0.1429 -0.1786 -0.2602 -0.2755 0.1531 -0.1429 -0.2245 0.1735 -0.2806 -0.1990 -0.2806 -0.2398 0.1276 -0.1786 0.1735 0.0816 -0.1633 -0.1786 0.1327 0.2194 -0.2398 -0.1378 -0.1480 0.1276 -0.1684 -0.1224 -0.2908 -0.2092 -0.3112 0.1122 -0.1378 0.2092 -0.1837 0.1071 -0.1531 -0.2500 -0.1276 -0.1276 0.1888 0.1684 0.3776 0.1990 -0.2449 0.1327 -0.0918 0.1429 0.1173 0.1429 -0.1429 -0.1429 -0.3316 0.1224 -0.2092 0.1224 0.1224 0.1786 -0.1276 -0.1122 -0.2449 0.1071 0.4133 0.1224 -0.1480 -0.1990 0.1224 0.1480 -0.1378 -0.2092 0.1276 0.2908 0.3418 -0.1429 -0.3061 0.1684 0.1071 -0.1735 0.1020 0.1837 -0.2908 -0.1990 0.1582 -0.2194 0.2092 0.1327 0.2398 0.1939 -0.1531 -0.1786 -0.1735 0.1224 -0.2296 -0.1122 -0.1480 0.1071 -0.1276 -0.1429 0.1888 0.2704 -0.1786 0.1735 0.1378 0.1684 0.2347 0.1327 0.2041 -0.1122 0.1582 -0.1327 -0.2347 0.2092 0.1071 -0.1531 -0.2551 -0.1990 -0.1888 -0.3520 0.2041 0.2908 -0.1122 -0.1939 -0.2500 -0.1582 0.1684 0.1990 -0.1786 0.1480 0.1531 -0.1378 -0.1071 -0.2806 0.1888 -0.1939 0.2194 -0.1276 -0.1429 0.1531 0.2296 0.2500 -0.2245 -0.1020 0.2653 -0.1480 -0.1480 -0.1480 0.1633 -0.2347 0.1020 -0.2398 -0.2551 0.1582 -0.2551 -0.1582 0.0969 -0.1378 0.1327 0.2653 0.2143 -0.1990 -0.1633 -0.1582 0.1276 -0.1378 -0.1327 -0.0969 0.2857 -0.2143 0.1990 0.2653 -0.2806 -0.1276 -0.1327 -0.0969 -0.1837 -0.2500 -0.1531 0.1071 -0.2347 -0.1378 0.1684 0.1224 -0.3367 -0.1224 -0.1020 0.1071 0.1276 0.2143 0.1939 -0.2041 0.2602 -0.1531 0.1224 -0.1480 -0.2347 -0.1327 -0.2092 0.1633 -0.1582 -0.2398 0.1122 0.2296 0.1020 0.1888 -0.1327 -0.2245 0.0867 0.1276 0.1633 0.1327 -0.1480 0.1327 -0.1888 -0.1990 -0.1939 -0.1990 0.1939 0.2245 -0.1531 -0.1837 -0.1786 0.1224 -0.2041 -0.1633 0.1071 0.1837 0.1531 -0.1582 -0.0969 0.1939 0.2704 -0.1020 -0.1173 -0.1378 0.2041 0.1786 0.2653 0.1480 -0.1531 0.2551 0.1480 0.1939 -0.1327 0.1173 -0.1735 -0.1378 -0.1531 -0.1888 -0.2041 0.1684 0.1735 0.1633 0.1990 -0.2092 0.1020 0.2347 -0.1276 0.1071 -0.1837 -0.0969 -0.1480 -0.1276 0.1020 -0.2041 0.2755 -0.1633 0.1276 -0.1582 0.1429 -0.2245 -0.2398 -0.1378 0.1327 0.1684 0.1939 0.1429 0.1020 0.1633 -0.1684 -0.1531 0.1735 0.1020 -0.2296 0.1276 -0.1633 0.1020 -0.1531 0.1786 -0.1480 0.1633 -0.2092 0.2347 0.2092 0.1224 0.2092 -0.1276 0.1684 0.1122 -0.2041 -0.1173 -0.1224 -0.1429 -0.1122 0.1327 0.1429 -0.1327 0.1990 0.1735 0.3010 -0.1122 -0.1888 -0.2347 0.1276 -0.1020 -0.1582 0.2194 0.1684 -0.1378 0.2347 0.2908 -0.1224 0.2347 -0.1276 -0.1939 0.1633 -0.2143 0.2245 0.1888 -0.1735 -0.2296 -0.1633 0.1786 -0.1888 -0.1735 -0.1786 -0.1888 -0.1837 0.1531 0.1378 -0.1939 0.1939 -0.2398 0.1122 0.1173 -0.1582 0.1378 -0.1633 0.2755 -0.1633 -0.1173 -0.1480 -0.1480 -0.2143 -0.2041 0.2041 -0.1837 0.1582 -0.2245 0.1582 0.2398 -0.1939 -0.2959 0.1327 0.1224 0.1888 0.1276 0.0918 -0.1684 0.1429 0.1327 0.1071 0.1837 0.1224 0.1531 0.2449 0.1429 -0.1327 0.2296 0.1122 0.1071 -0.1939 0.1429 -0.1633 0.1531 0.1939 -0.1224 -0.1786 0.1837 -0.1122 -0.1684 0.1429 0.1020 -0.1480 -0.1684 0.1327 0.1224 -0.2908 -0.1327 -0.1276 0.1684 0.1786 -0.2551 0.1633 0.1939 0.1276 -0.1888 0.1582 -0.1786 -0.1531 -0.1276 -0.1735 -0.2449 -0.1071 0.1480 -0.1122 -0.2092 -0.2296 0.1939 0.1735 -0.1429 -0.1327 0.1786 -0.1173 -0.2551 0.0969 -0.1173 0.1429 0.1837 0.2143 0.2092 0.2245 -0.2194 0.1480 0.1735 0.1786 0.1735 -0.1837 -0.1939 0.1582 -0.2092 -0.1276 -0.2653 -0.1224 0.1735 0.2857 0.1276 -0.1224 -0.1888 0.1939 0.1531 -0.1173 -0.1173 -0.1888 -0.1990 0.2806 -0.1633 -0.2551 -0.1429 0.0714 -0.1735 -0.1582 -0.2347 0.1020 -0.1582 -0.2296 0.1735 0.1582 0.1122 -0.1276 0.1071 0.1480 -0.2857 -0.1173 0.1837 0.1378 0.1224 0.1327 -0.1888 -0.3929 0.3061 0.0969 -0.1276 -0.0969 -0.1276 -0.1633 0.2857 -0.3265 -0.3112 0.1480 -0.1276 -0.1122 0.1378 0.2041 0.2551 -0.2449 0.1633 -0.1684 -0.1531 0.0816 -0.1224 0.1327 -0.1429 -0.3520 0.1020 -0.1327 -0.1224 0.1633 -0.1122 -0.1276 0.1735 0.1224 0.1735 0.1582 -0.2398 -0.1531 -0.2755 0.1939 -0.1990 -0.1837 -0.1582 0.3622 -0.1327 0.1786 -0.1837 -0.1480 -0.2755 -0.1990 -0.1582 0.1786 0.2500 -0.1378 0.2551 -0.1020 0.1327 0.1071 -0.1582 -0.1582 0.1327 0.1378 0.1939 -0.1939 0.1837 -0.1684 -0.2245 0.2041 0.1071 0.1122 0.1633 0.1173 -0.2449 0.1735 -0.1888 -0.2245 0.1224 0.2653 -0.1684 0.1276 -0.1531 -0.1071 0.2245 0.1327 0.1939 -0.2041 -0.1276 -0.1531 0.0918 0.1837 -0.1276 -0.2041 -0.1939 0.1122 -0.1888 -0.1786 -0.1327 0.1173 0.2143 0.1122 -0.1480 0.1990 -0.1480 0.1633 0.1888 0.2143 0.1939 -0.1582 -0.2602 0.1327 0.1684 0.1173 0.1939 -0.1735 -0.1684 0.2143 0.1276 -0.1429 -0.2398 -0.2449 -0.1837 -0.1888 0.1990 0.2959 -0.1122 0.1173 -0.2092 -0.0816 -0.2245 -0.1429 0.1480 0.2551 -0.4235 -0.1786 0.1939 -0.0867 -0.1378 -0.1735 -0.1684 -0.1633 0.2449 -0.1582 -0.1429 0.1224 -0.0867 0.1633 -0.2347 -0.1837 -0.1582 -0.1684 0.1327 0.1888 0.2245 0.1276 -0.1684 0.2500 -0.2398 0.2551 -0.2092 -0.0969 0.1786 -0.1224 -0.1582 -0.3367 -0.1582 0.2347 -0.1837 -0.1735 0.1173 -0.1939 -0.1480 0.1888 -0.2092 0.1582 -0.2449 0.1378 -0.1429 0.1378 0.0969 0.1224 0.1378 0.1224 -0.3112 0.1327 -0.1837 0.1276 -0.1480 -0.0969 -0.1888 -0.1888 -0.1582 -0.1224 0.1684 0.1276 0.1224 0.2092 0.1735 -0.4439 -0.1888 0.0867 0.1735 0.0969 0.2500 0.1582 -0.1276 0.1990 -0.2551 -0.3622 -0.2347 0.2500 0.1990 0.1173 0.1173 0.1480 0.2857 0.2041 -0.2347 -0.1837 -0.1071 0.0918 -0.1378 -0.1480 -0.1786 -0.2806 -0.1429 -0.1071 -0.1429 -0.2653 -0.1480 -0.2449 -0.3061 0.1020 -0.2194 -0.1888 0.1531 0.1224 -0.1888 0.2806 0.1378 0.2092 0.2398 0.1224 -0.3265 0.0918 0.2143 -0.0765 -0.2092 0.4184 -0.1173 0.1531 -0.1531 -0.1173 -0.4745 0.0867 -0.2449 -0.1888 0.1020 -0.0816 -0.1531 0.1633 0.3469 0.1480 -0.1735 0.2194 -0.3163 -0.1939 -0.1480 -0.1939 -0.2806 -0.3061 0.1990 -0.1429 0.2347 0.1020 -0.2908 0.1173 -0.2041 -0.2602 0.1327 -0.1735 -0.1071 0.1633 0.1735 -0.1633 -0.1888 -0.1480 0.2143 0.1735 -0.2143 0.1633 0.1429 -0.2143 -0.2041 -0.3163 -0.1122 -0.2092 -0.1684 0.1429 0.1684 0.1633 0.2092 -0.1888 -0.1480 -0.1735 -0.1684 -0.1531 -0.1122 0.1684 0.1633 0.1276 0.1480 0.1684 -0.1071 0.1378 -0.1735 0.1531 -0.1378 -0.1684 0.1276 -0.1224 0.1531 -0.1071 -0.2449 0.1429 -0.1429 -0.2143 0.1684 -0.1633 -0.1429 -0.1633 -0.2041 -0.1429 -0.2245 -0.1224 -0.1480 -0.1173 0.1480 -0.2194 -0.1888 -0.1276 0.1480 0.1684 -0.2092 0.2704 0.2602 0.1429 0.2143 -0.1327 0.1531 -0.2551 -0.1684 0.1633 0.2755 0.2194 -0.1939 -0.2959 0.1429 0.2449 -0.1633 0.2908 -0.0867 -0.2959 0.1633 0.1480 0.0867 -0.2857 0.1327 0.1888 0.1684 -0.2806 0.1327 0.1122 -0.1684 0.2245 0.1837 -0.1633 0.1224 0.1531 -0.1735 0.1276 0.1684 0.1786 0.1122 0.1582 -0.1837 0.1071 0.2908 0.1480 -0.1429 0.1020 0.2347 -0.1633 0.1276 0.1888 0.2041 -0.2143 -0.1735 0.1276 0.1633 0.1786 -0.2092 0.1122 -0.1429" HIT_INDICES="4 9 13 29 37 38 40 42 43 44 45 52 54 56 57 63 69 74 76 80 81 83 88 89 90 105 111 125" ES_PROFILE="-0.0051 -0.0102 -0.0051 -0.1224 -0.1582 -0.1224 -0.0969 -0.0714 -0.0357 0.0000 0.0357 0.0102 0.0357 0.0612 0.0969 0.0816 0.0663 0.0612 0.0867 0.0918 0.1276 0.1531 0.1480 0.1837 0.2194 0.1122 0.0969 0.0000" RANK_AT_ES="90.0000" RANK_SCORE_AT_ES="-0.5700"/>
  <DTG RANKED_LIST="SexDevelopmentGenesPRL_remapped.rnk" TEMPLATE="na_as_pre_ranked" GENESET="gene_sets.gmt#GOCC_NUCLEAR_BODY" ES="0.3399" NES="1.3087" NP="0.1522" FDR="0.9883" FWER="1.0000" CHIP="ftp.broadinstitute.org://pub/gsea/annotations_versioned/Human_Gene_Symbol_with_Remapping_MSigDB.v7.5.1.chip" RND_ES="0.1455 0.1937 -0.1850 0.2490 -0.3099 0.2806 -0.3059 0.1794 -0.4221 0.3976 -0.1470 -0.1842 0.2838 -0.1510 0.1091 0.1913 0.1462 -0.2490 0.2316 0.2277 -0.3747 0.1336 -0.4522 -0.2482 -0.3700 0.1913 0.3755 0.3968 -0.2680 -0.3668 0.3020 -0.2885 0.1573 0.2419 -0.4364 0.2261 0.3486 -0.1660 0.2933 -0.2000 -0.2704 -0.4656 -0.4261 -0.2530 0.2024 -0.2964 0.1652 0.3194 -0.2229 0.4055 -0.2980 0.2625 0.2174 0.4443 0.1771 -0.1787 -0.1455 -0.1644 -0.2759 0.2751 0.2925 0.2759 -0.3360 0.2000 -0.2656 -0.2292 0.1858 0.2917 0.2664 0.4182 -0.2846 0.2150 -0.2403 0.2419 -0.2972 0.2111 0.2680 -0.2364 -0.1091 -0.1968 -0.3478 0.3360 -0.1652 0.1826 -0.1763 0.3455 -0.2458 0.1328 0.1889 -0.2245 -0.2285 -0.1755 0.1976 -0.3368 -0.2348 0.3225 -0.1613 -0.3067 -0.2269 0.2838 0.2047 -0.2379 -0.2103 0.3107 0.2348 0.4316 -0.1526 -0.1542 0.1439 0.3012 -0.2530 0.1755 0.2000 -0.2933 -0.1763 0.2870 -0.1755 -0.3834 0.2711 0.1542 0.2403 0.3439 -0.2877 -0.1186 -0.3194 0.4221 -0.2032 0.2719 -0.1913 -0.1889 0.2372 0.2625 -0.4277 -0.2751 0.1976 -0.4000 -0.2458 0.3233 -0.2933 0.5099 0.4395 0.1960 0.2277 0.1945 -0.2830 0.1676 0.2751 0.2830 0.2142 -0.3328 -0.3589 -0.1336 0.2964 0.2664 -0.1747 -0.1715 0.1328 0.2198 0.2798 -0.3613 0.3059 0.1810 0.3225 0.3960 0.2925 0.2008 -0.3146 0.3241 -0.1636 -0.2000 0.2403 0.1945 -0.1787 -0.2103 -0.3921 0.2134 0.1115 -0.3494 0.2008 0.3225 0.2071 0.2806 -0.1960 -0.3146 -0.2545 -0.2743 -0.2522 -0.5138 -0.1763 0.1842 -0.2403 -0.3115 0.2545 0.1502 0.3787 0.2308 0.2522 -0.3225 -0.1739 -0.3929 0.2095 -0.3225 0.2933 -0.2625 -0.1281 -0.3589 -0.2569 0.2632 0.3067 0.2024 0.2411 -0.3099 0.2032 -0.1565 0.3486 0.3312 0.1581 0.1534 0.1960 0.2964 -0.2490 -0.1526 0.2269 0.4142 -0.3542 0.4538 0.1478 0.1123 0.3842 0.2229 0.1708 -0.1842 -0.1352 0.2522 -0.2261 0.2261 -0.1874 0.2759 -0.1826 0.1755 -0.2308 -0.1747 -0.1534 0.3850 0.2798 0.1794 0.2435 0.2696 -0.3020 0.2095 -0.2055 0.2245 -0.1304 -0.1320 0.2119 0.2964 -0.3881 0.2664 0.2854 -0.2221 0.2506 -0.2522 0.2791 -0.2798 0.2625 0.3439 -0.1273 0.1700 -0.4237 -0.2759 -0.2411 -0.2047 -0.2308 -0.2395 0.3368 0.2182 -0.2696 0.2237 -0.2206 -0.2206 0.1842 -0.1486 0.1660 -0.2704 0.3004 -0.4142 0.1897 -0.2024 0.3447 -0.1289 0.3621 0.3099 -0.1771 0.4798 -0.2957 0.3304 0.1929 0.2593 0.2158 -0.5478 0.3628 -0.2933 -0.2538 -0.2071 0.2395 0.2324 -0.1494 -0.2245 0.3660 -0.2664 0.1708 -0.2087 0.1700 -0.4277 -0.2016 0.2625 0.1968 0.2372 0.2680 0.1960 0.1462 0.3059 0.2522 -0.3921 0.2174 -0.1747 0.2893 -0.1850 -0.2877 -0.3028 -0.1984 -0.2443 0.1771 0.2759 0.3368 -0.2783 0.1874 -0.1984 0.2419 0.4957 0.2364 -0.2221 -0.3834 0.2024 -0.2395 -0.1700 0.4221 -0.1209 -0.2625 0.1929 0.1478 -0.2593 -0.2174 -0.4229 -0.1834 -0.4696 0.2277 0.2443 0.3091 0.1984 0.2585 0.2269 0.4577 -0.1802 -0.3091 0.3043 -0.1945 -0.1937 0.3881 -0.3059 0.2458 -0.1897 -0.3186 -0.1534 -0.3486 -0.1929 0.2838 -0.1597 -0.2103 -0.2696 -0.3407 0.3399 0.2071 -0.1391 0.1652 -0.1897 0.2538 -0.3739 -0.1597 0.1715 0.2174 0.2530 -0.2198 0.2957 0.2190 -0.4435 -0.2419 -0.4838 -0.4395 -0.3107 -0.1739 0.4221 -0.1787 -0.1921 -0.1850 0.1059 0.4838 -0.1826 0.2957 0.2980 0.3399 0.2830 0.2285 0.1715 0.2372 -0.2538 0.2063 0.4000 0.2711 -0.2498 -0.2783 -0.2751 -0.1723 -0.1834 0.2925 -0.2791 0.1708 -0.2008 -0.2245 -0.2316 -0.2047 0.3178 -0.3312 0.2585 0.1589 -0.1850 -0.4190 -0.2798 -0.3273 0.4395 -0.2972 -0.2182 0.3628 0.2277 -0.1439 0.2071 -0.2593 0.3107 0.1921 0.2198 0.1312 0.1960 0.3526 -0.2142 -0.3715 -0.2348 0.2917 0.3091 -0.2182 -0.1447 0.1589 -0.2870 0.1273 -0.1842 0.2617 0.1929 -0.4656 -0.2672 0.2783 -0.2964 -0.3138 0.3526 0.1684 0.3194 -0.1723 -0.4403 0.1802 0.3542 -0.3415 -0.1296 -0.2142 0.3059 -0.3589 -0.1462 0.2443 -0.2719 0.2190 0.3273 0.3059 -0.1589 0.2759 -0.1589 -0.2324 -0.1960 -0.1842 0.3225 0.1399 0.1913 0.2767 -0.3668 0.2980 0.3265 0.2506 -0.2142 0.3700 0.3968 -0.3051 -0.1723 0.2395 -0.2348 -0.1542 -0.2498 0.2435 -0.1787 -0.2767 0.2664 -0.1937 -0.4625 0.1383 -0.2364 -0.2277 -0.5304 0.2498 0.2229 -0.2767 0.1534 -0.1937 0.1020 -0.3194 0.2854 0.1542 0.3012 -0.1834 -0.3439 0.1937 0.3755 0.3091 0.3146 0.1613 -0.2198 0.1787 -0.3565 -0.3154 -0.2008 0.1984 0.2277 0.1747 -0.3755 0.2024 0.1929 0.2617 -0.2316 0.2071 -0.1826 0.3660 0.4364 0.2277 -0.2198 0.2530 0.3794 0.2617 0.2277 -0.3312 0.2016 0.1850 -0.1810 -0.3059 0.1850 0.2806 0.2403 0.1929 0.2411 -0.3130 -0.2538 0.2664 -0.2008 0.2356 0.3747 0.2332 0.2063 -0.4538 -0.2696 -0.3051 -0.3051 0.2877 -0.2245 0.3628 -0.4095 -0.2435 -0.1542 -0.2490 -0.2435 0.2269 0.3146 0.2545 0.3225 0.3043 0.3091 0.3012 0.2229 0.2656 0.3494 0.1921 -0.3447 0.2229 0.2435 -0.1099 -0.3059 0.4229 -0.2372 -0.1834 -0.2980 -0.1715 -0.3194 -0.2980 -0.3534 -0.3565 0.3265 0.3589 -0.3613 0.3265 -0.2269 -0.2372 0.4063 0.3051 -0.3826 -0.2885 -0.2482 0.1913 -0.4111 0.2933 -0.2704 -0.1549 -0.2506 0.3352 0.3565 0.2451 0.3700 -0.2134 0.2190 0.1486 -0.2198 -0.1747 0.1834 0.3099 0.2656 -0.2150 -0.1842 -0.2957 -0.2593 0.3589 0.1502 -0.1581 0.1755 -0.2751 0.1897 0.2372 0.2182 -0.1715 -0.2142 -0.1549 -0.2783 0.1708 0.3004 -0.2917 -0.3589 -0.1115 -0.2656 0.1945 -0.1794 0.1881 -0.2593 -0.3708 0.2719 -0.1178 0.1557 0.2285 -0.2451 0.3138 0.2372 -0.3225 -0.2182 -0.1273 0.1897 0.1739 0.2324 0.2419 0.1644 0.3154 0.2008 0.2877 0.2134 0.1534 0.4838 0.2206 -0.2008 0.1960 -0.2379 -0.2632 -0.3581 -0.2024 0.3051 0.2711 0.2482 0.2538 0.2277 0.2443 0.2221 -0.1597 0.1589 0.3273 0.2759 0.2791 -0.2957 -0.1755 -0.1858 -0.3621 0.2150 0.2751 0.3621 0.3874 0.3968 0.2316 0.1913 -0.2577 0.2711 -0.1447 -0.1850 -0.2008 -0.4142 0.2458 -0.2008 0.2877 0.2838 -0.2174 -0.1549 -0.2419 0.1723 0.1850 -0.1826 0.2395 0.2877 -0.2830 0.1542 -0.2925 0.3233 0.2553 -0.2538 -0.1968 -0.1826 -0.1621 0.1897 -0.2324 0.1502 0.2498 0.2000 0.2055 0.2664 -0.2569 0.3099 -0.2316 -0.1858 -0.2545 0.4356 0.1660 0.2877 -0.2348 -0.3621 0.3929 0.2798 0.2435 -0.2506 0.2893 -0.3043 0.2846 0.2356 -0.2451 0.1929 0.1802 -0.2530 0.2269 -0.2530 0.2103 0.2577 -0.1534 -0.2498 0.2498 -0.2743 -0.2632 -0.4095 -0.3241 -0.1913 -0.1739 0.3913 -0.2609 -0.1874 0.3352 -0.2451 0.3621 0.1787 -0.3613 0.2593 0.2095 -0.1534 -0.3826 0.3455 -0.4870 0.2435 -0.1826 0.2071 -0.3968 -0.3154 -0.2957 -0.1130 -0.3613 -0.1708 0.2538 0.2553 -0.2395 -0.2087 0.5273 -0.1636 0.2451 -0.1455 -0.1628 0.3194 0.1684 0.1684 -0.1597 -0.3542 0.3273 0.3542 -0.2711 0.3486 0.1874 -0.1225 -0.2751 -0.2838 0.2324 -0.2016 -0.2538 0.2364 -0.4229 -0.2150 -0.4142 0.1834 0.2174 0.2719 -0.1755 0.2964 0.2917 0.3455 0.4103 0.3960 0.2332 -0.1960 0.2458 0.4704 -0.3447 0.2498 -0.3273 0.3715 0.3178 -0.2269 -0.1834 0.2411 0.2087 0.2490 0.2111 0.4221 -0.1802 0.2490 -0.2719 0.2055 -0.1628 -0.3542 0.2972 0.3020 0.2791 0.1984 -0.3581 0.1652 0.2055 -0.4008 0.2972 -0.1613 0.3542 0.2877 0.3225 -0.3486 -0.2791 -0.3289 0.1494 0.2482 -0.1929 0.1842 -0.4055 0.2111 0.3051 0.2150 0.2545 -0.1708 0.1708 0.2569 -0.2443 0.2751 0.1834 -0.2451 0.2016 -0.2569 -0.2957 0.2016 0.1913 0.2008 -0.2142 -0.2111 -0.1628 0.2016 -0.3225 -0.4838 0.2719 -0.2269 0.4625 -0.2008 -0.1929 0.1929 0.3130 0.2893 -0.3194 -0.3146 0.3802 -0.1715 0.2830 0.1921 0.2364 -0.1407 -0.3621 -0.1771 -0.1960 0.2419 -0.1755 -0.1700 0.1763 0.3146 0.2798 -0.2656 -0.1652 0.2632 0.2206 0.1874 0.2055 -0.4134 0.2103 -0.2221 -0.2522 -0.3146 0.2063 -0.2285 0.1415 -0.2696 0.1960 -0.1075 -0.2190 -0.2229 0.3494 0.3320 0.2261 0.3968 -0.1834 0.3360 -0.2458 -0.1542 -0.2158 0.2285 0.3478 0.2664 0.3186 -0.2672 -0.2798 -0.2000 -0.2751 -0.2569 0.1470 -0.4964 -0.1715 -0.2174 -0.2545 -0.1652 -0.2435 -0.2870 0.4000 -0.2672 -0.1755 0.3850 -0.3012 0.2134 -0.3273 -0.2285 -0.2838 -0.1929" HIT_INDICES="14 20 27 29 30 35 42 52 63 85 104" ES_PROFILE="-0.0308 0.0166 0.0553 0.1375 0.2285 0.2846 0.3233 0.3360 0.3399 0.2482 0.1826" RANK_AT_ES="63.0000" RANK_SCORE_AT_ES="0.4900"/>
  <DTG RANKED_LIST="SexDevelopmentGenesPRL_remapped.rnk" TEMPLATE="na_as_pre_ranked" GENESET="gene_sets.gmt#HP_ABNORMALITY_OF_THE_SENSE_OF_SMELL" ES="0.2955" NES="1.3098" NP="0.1280" FDR="0.9966" FWER="1.0000" CHIP="ftp.broadinstitute.org://pub/gsea/annotations_versioned/Human_Gene_Symbol_with_Remapping_MSigDB.v7.5.1.chip" RND_ES="0.1928 0.1766 -0.2018 0.3117 -0.2018 0.1153 0.2288 0.2126 0.2288 0.2090 0.4919 -0.2450 -0.1820 -0.1477 0.1892 0.1892 -0.1135 0.2739 0.1766 -0.1640 0.1351 0.2360 -0.1351 -0.1261 -0.2324 0.1802 0.1676 0.2468 0.2288 0.2054 -0.2144 0.2000 0.1676 0.1225 -0.2396 0.1351 -0.2414 -0.1532 -0.2036 0.2595 0.4414 0.1712 -0.2432 -0.2829 -0.1802 0.1586 -0.2613 -0.3225 0.3622 0.3027 -0.1676 -0.2306 0.1802 -0.3171 -0.1387 0.2162 0.2865 0.2072 -0.2613 -0.1928 -0.3261 -0.1261 -0.2721 0.1730 0.1261 -0.2270 0.1658 0.1874 -0.1459 0.2937 -0.2559 0.2054 0.2000 0.1766 -0.1622 0.1153 -0.3261 -0.1946 -0.1766 -0.2847 -0.1586 0.1802 0.1459 -0.2631 0.2072 -0.1189 -0.2865 0.2216 0.2396 0.3532 -0.1964 0.1784 0.1892 -0.2901 0.1640 -0.3135 -0.2901 -0.1676 0.2757 -0.2108 0.1784 0.1622 0.3027 0.3171 0.2486 0.2036 0.2216 -0.2595 0.1423 0.2775 -0.2144 0.2342 0.4036 0.3009 0.2342 0.3027 -0.1189 -0.2919 -0.1568 0.1748 0.1838 -0.3027 0.2306 -0.2036 -0.4216 0.2486 0.1784 -0.2144 0.1586 0.1982 0.2468 -0.2018 -0.2486 0.3207 0.2360 -0.2757 -0.2342 -0.1964 0.2721 -0.2090 -0.2973 -0.1694 0.1604 0.2432 -0.2901 -0.1369 0.1766 0.2631 0.2991 0.1874 -0.2505 -0.1261 0.1712 -0.1910 0.2955 0.1676 0.3784 0.1910 -0.2126 0.1838 0.2523 0.2108 -0.1405 -0.2685 0.2775 0.1766 -0.1495 0.2450 -0.2126 0.2270 -0.1802 -0.2090 0.1550 0.2757 0.2505 -0.1495 0.3730 -0.4000 0.1910 -0.2198 0.2595 -0.2685 -0.3550 0.1982 0.2108 -0.2649 0.1640 -0.1405 -0.2000 -0.2396 0.1369 -0.1495 -0.2216 -0.1946 -0.1189 -0.2559 0.2829 0.4324 -0.4108 -0.2306 -0.1676 -0.2162 0.4036 -0.2090 0.2090 0.1658 -0.3171 -0.1730 -0.2342 -0.2234 -0.2198 -0.1964 -0.2324 -0.1856 0.1586 0.2595 0.1532 0.2234 -0.1441 -0.1730 -0.1640 -0.3477 0.1946 -0.3081 0.1694 0.2360 0.3568 -0.1135 0.2360 -0.1838 0.2721 0.2000 0.2919 0.3730 -0.2090 -0.2162 -0.2649 -0.2793 0.2775 -0.1459 0.2126 -0.1928 -0.2450 0.2595 0.2757 -0.2036 -0.1766 0.2757 -0.2595 0.2396 -0.2126 -0.3279 -0.2126 -0.3333 -0.1946 -0.2072 0.1838 -0.3261 -0.2829 0.1838 0.1928 -0.1802 0.2018 -0.2667 -0.2703 -0.1946 -0.3766 -0.1622 -0.1081 -0.2991 -0.2847 -0.2288 0.1441 0.1676 -0.2523 -0.1982 0.1135 -0.2306 -0.1982 0.2198 -0.1315 0.2523 -0.2631 -0.1856 -0.1982 -0.4360 0.2360 -0.1730 0.2342 0.1153 0.2288 -0.1766 -0.2523 -0.1946 0.2054 -0.1964 0.2631 0.1369 0.3405 -0.1550 -0.3441 -0.1495 -0.1550 0.2252 0.2414 0.1171 -0.1856 0.1477 -0.2559 -0.1135 0.1315 -0.2613 -0.2793 -0.4450 0.2162 -0.1009 -0.3153 0.2036 0.1946 -0.2342 -0.2414 -0.1802 -0.1712 0.1622 -0.3640 -0.1838 -0.2468 -0.1910 -0.1441 -0.1514 0.4054 0.2468 -0.1099 0.2721 -0.2126 -0.1532 -0.1658 0.3063 0.2126 0.2450 -0.2649 -0.1658 0.2090 0.2198 0.2865 -0.2505 -0.2577 -0.2883 -0.2775 0.2306 0.1928 -0.1225 0.2252 0.2468 0.2450 -0.2288 -0.2757 0.2631 -0.1423 -0.2144 0.1892 0.2000 0.2649 -0.1586 0.1910 -0.2270 -0.1892 -0.1622 0.2793 -0.2775 -0.2000 -0.1802 0.3423 0.1099 -0.1838 0.2180 0.3387 0.1658 0.1550 0.1820 -0.2018 0.2036 -0.1279 -0.3532 0.2252 0.1387 0.1405 0.2198 -0.3964 0.3622 -0.3622 0.2468 -0.2198 0.3369 0.2829 -0.2306 0.3351 0.2144 0.2468 -0.2613 0.1477 -0.2811 -0.1964 0.1568 0.2631 0.1766 -0.1495 0.2468 -0.1459 0.2631 -0.2559 0.1351 -0.1802 -0.1766 -0.2685 -0.1694 -0.2342 -0.1586 0.3784 -0.1171 -0.1369 0.2541 0.2505 -0.2559 0.1171 0.3333 -0.1820 0.2847 0.2414 -0.1658 -0.1964 -0.2667 0.2054 0.1874 -0.2631 -0.2288 0.3658 -0.1820 0.2486 0.2775 -0.1658 0.1766 0.2577 0.3387 -0.2306 -0.2991 0.2577 0.1784 -0.2757 -0.2360 -0.2036 -0.2072 0.2090 -0.2072 -0.3117 -0.2721 -0.2018 0.1892 -0.2090 0.1243 -0.2396 -0.2072 0.2486 0.2360 -0.1874 0.1441 0.1856 -0.1532 -0.2144 0.2865 0.2378 0.5153 0.2811 -0.3351 0.1856 0.5009 0.1874 0.1946 0.2144 -0.1856 -0.2541 0.1351 0.1838 0.2559 -0.2613 0.1387 0.1748 0.1784 -0.2090 0.1568 -0.2955 0.1604 0.2505 0.2018 -0.2144 0.3315 0.2577 0.2505 0.1514 -0.2414 -0.1820 0.1550 0.2360 -0.1910 -0.2270 -0.4036 0.1171 0.3135 -0.1171 0.2613 -0.2468 0.1369 0.2342 0.1982 0.2252 0.2649 0.2198 0.2270 -0.1658 -0.2919 0.2775 0.2090 0.2072 -0.4000 -0.2342 -0.3045 0.1117 0.2955 -0.1568 -0.1315 -0.2252 -0.3135 -0.1766 0.1838 -0.1766 0.2090 0.2162 0.3423 0.2468 -0.3063 -0.2126 0.1405 0.1802 -0.1658 -0.1640 -0.2486 -0.3423 -0.1189 0.2126 -0.2432 -0.2216 -0.3099 -0.2252 0.4541 0.2450 -0.2468 -0.1982 0.1928 0.2090 0.1946 -0.2000 -0.1676 -0.2072 -0.1207 0.2847 0.1261 0.3333 -0.1766 0.1730 -0.2216 -0.2108 0.2721 -0.2973 -0.3387 0.2378 -0.2793 0.1586 0.1748 0.3964 -0.2342 -0.2090 -0.1459 0.1676 0.2811 -0.1568 0.1171 0.2090 -0.2685 0.1874 0.2631 -0.1532 -0.1712 0.1892 0.3640 0.2811 0.1495 -0.2685 0.2072 -0.3514 0.2739 -0.1910 0.1586 -0.2162 0.2036 -0.1135 -0.1604 -0.2252 -0.2486 0.2198 0.1946 -0.2162 -0.1477 0.2126 0.1333 -0.2775 -0.1838 -0.2685 -0.2595 -0.2360 0.1207 -0.1910 -0.2937 -0.2523 0.2162 -0.1928 0.3099 -0.1568 -0.3081 -0.2991 0.1550 -0.2757 0.1207 0.1532 -0.3153 -0.2739 0.1982 0.1279 -0.2775 -0.3171 -0.2991 -0.1279 0.2216 0.1730 0.2829 -0.2414 0.3045 0.2036 0.2234 -0.3405 -0.3081 -0.1640 -0.2937 -0.3243 -0.1730 0.3261 0.1838 0.3279 0.2234 0.2306 0.2270 0.1820 0.2324 0.2829 0.1459 0.2144 0.2090 0.1838 0.1243 0.2072 0.1532 0.2216 -0.2667 -0.2342 -0.1063 0.2306 0.2360 0.2973 -0.2703 -0.1712 -0.2180 -0.2721 -0.2180 0.1856 0.1982 0.2198 -0.1748 -0.1946 -0.1514 0.1892 -0.2234 0.1712 0.2180 -0.2559 0.1568 -0.3766 0.2667 0.1856 -0.2631 -0.1351 0.2180 -0.1315 -0.2270 0.1964 -0.1658 -0.2450 -0.1441 0.1946 -0.3333 -0.1964 -0.1423 0.2577 0.2126 0.3279 0.1712 -0.2252 0.1243 -0.2036 0.2703 0.1676 0.3532 0.2180 -0.2541 -0.2577 -0.2847 0.2396 -0.3495 0.1351 -0.3099 -0.1117 -0.2180 0.1333 -0.2108 0.1712 -0.2396 0.2486 0.3009 0.2324 0.2468 0.2270 -0.2991 0.1856 0.1225 -0.2126 0.2036 0.2595 -0.1892 0.1568 0.2883 -0.2144 -0.1946 0.4757 -0.2919 -0.1261 -0.2505 0.2631 0.2829 -0.2595 0.2162 -0.3027 -0.1279 0.2180 0.2468 0.2865 0.2054 -0.2306 -0.2414 -0.1982 0.2036 -0.1586 0.3676 -0.2000 -0.4396 -0.1459 0.2703 0.1676 0.3856 -0.1514 0.2775 -0.2090 -0.1495 0.1658 -0.2685 -0.1856 0.2324 -0.2000 -0.2108 0.1928 -0.1261 -0.2126 -0.2342 0.2901 0.3351 -0.1495 -0.2306 -0.3225 -0.2973 -0.1369 -0.2162 0.2631 -0.2432 0.2216 -0.2126 -0.1856 -0.1964 -0.2613 -0.2937 0.3225 0.1928 0.1369 -0.3243 -0.2090 0.1964 -0.3622 0.2649 -0.2270 0.2595 -0.2072 -0.1838 -0.2703 0.1441 0.2054 0.2180 -0.2324 0.2901 -0.2018 0.2000 -0.1261 -0.2919 -0.3315 -0.2991 -0.2468 -0.2523 -0.1477 -0.3333 0.2414 -0.2072 -0.3279 0.2216 0.2234 -0.2541 0.0991 -0.1802 0.1802 0.2342 0.2396 0.3820 -0.4036 0.2324 0.2144 0.2559 0.1748 -0.1820 -0.1874 -0.1694 0.1892 -0.1784 -0.2811 -0.1892 0.3171 0.2054 -0.2378 0.2703 -0.3297 -0.2342 0.2198 0.2144 0.2901 -0.2703 0.2450 -0.1964 0.1982 -0.3351 0.1279 0.1658 0.1532 0.2450 -0.2342 0.2523 0.2649 0.3117 0.2252 -0.2613 0.1153 0.2378 -0.1964 -0.2036 0.1333 -0.1982 0.2559 -0.1802 -0.2270 0.2505 0.2126 0.2901 0.2883 -0.2324 -0.2072 -0.1297 0.1856 0.1459 -0.2360 0.1351 0.1766 0.3063 -0.2126 -0.3081 0.2126 -0.1784 0.1441 -0.2234 0.1766 0.1640 0.1892 -0.2270 -0.2955 0.1838 0.2739 0.2288 0.2649 -0.2649 -0.3117 0.1712 0.3243 -0.1405 0.1586 -0.1784 0.2180 -0.1964 0.1477 -0.3261 -0.2216 0.1910 0.1604 -0.2577 0.1676 0.2090 0.2288 0.2234 -0.2739 -0.2126 -0.2450 -0.2523 -0.2144 0.3514 -0.2324 -0.2973 0.3766 -0.2919 -0.2090 0.1856 -0.2018 -0.2811 0.1495 0.2180 0.2468 -0.1099 -0.1568 0.2757 -0.2523 -0.3117 -0.2306 0.3045 0.1586 0.1694 -0.1514 0.2180 0.3730 0.1387 0.2036 -0.1820 0.1351 -0.2973 0.2901 0.2306 0.1568 -0.3622 0.2072 -0.1874 0.2144 -0.2342 0.2847 -0.2973 -0.3045 -0.2126 0.1568 0.2144 -0.2486 0.1568 0.5135 -0.2450 -0.1586 -0.1856 0.1658 -0.1225 0.1387 0.2505 0.2036 -0.1369 0.3261 -0.1946" HIT_INDICES="1 7 12 23 24 37 39 51 55 59 60 67 90 98 105" ES_PROFILE="0.0577 0.0793 0.1099 0.0865 0.1532 0.1117 0.1694 0.1369 0.1766 0.2162 0.2829 0.2955 0.1640 0.1676 0.1802" RANK_AT_ES="67.0000" RANK_SCORE_AT_ES="0.3100"/>
  <DTG RANKED_LIST="SexDevelopmentGenesPRL_remapped.rnk" TEMPLATE="na_as_pre_ranked" GENESET="gene_sets.gmt#HP_AGANGLIONIC_MEGACOLON" ES="0.3500" NES="1.3105" NP="0.1628" FDR="1.0000" FWER="1.0000" CHIP="ftp.broadinstitute.org://pub/gsea/annotations_versioned/Human_Gene_Symbol_with_Remapping_MSigDB.v7.5.1.chip" RND_ES="-0.3362 -0.3603 -0.2552 -0.1552 -0.1897 -0.2310 -0.2483 -0.2259 0.2983 0.1793 0.2276 0.1155 0.2224 -0.2586 -0.1586 -0.2276 0.1759 0.3310 0.1741 -0.2138 -0.1103 0.2638 -0.3586 -0.4810 0.2707 -0.1793 -0.2328 -0.3466 0.2552 -0.1759 -0.1897 -0.1931 -0.4276 -0.2310 0.2897 0.3293 0.1103 -0.3534 0.3310 -0.3776 -0.1707 0.1638 0.1862 0.2293 -0.2845 -0.2983 0.1690 -0.1379 -0.1724 -0.1414 0.2414 -0.1741 -0.1897 0.3155 -0.2638 -0.2793 0.3224 -0.2190 -0.4655 0.3534 -0.3138 -0.2190 0.2759 0.3379 -0.2724 -0.1793 0.1466 0.2190 0.3534 -0.1759 -0.3086 -0.3190 -0.4328 0.2293 -0.3845 -0.2121 0.1914 0.2741 -0.2190 -0.2483 -0.2655 0.1569 -0.2397 -0.2672 -0.2224 0.2138 -0.2914 0.4017 0.1759 -0.1690 -0.4017 0.2793 0.2276 0.1517 0.3431 0.1845 -0.3603 -0.2397 -0.1741 0.3345 -0.2966 -0.2310 -0.3655 0.1379 0.2983 -0.2310 0.2500 0.2379 -0.1810 -0.3138 0.1983 -0.4276 -0.1569 -0.4293 -0.2431 -0.2759 0.2293 0.2259 -0.2000 0.1724 -0.2810 0.2328 0.2931 0.3362 0.2724 0.2914 -0.2672 0.2672 0.1448 0.1897 0.1707 0.3397 -0.1586 0.2759 0.3310 0.1914 0.1517 0.3310 0.1328 -0.3414 0.2224 -0.2155 -0.2017 -0.3621 0.2293 -0.3259 -0.2121 -0.2741 0.3897 -0.1966 -0.2483 -0.2103 -0.4172 -0.2155 0.3483 -0.3879 0.3845 -0.2052 0.3638 0.3586 -0.2379 -0.2069 -0.2897 -0.1724 0.5069 -0.1914 0.2534 -0.2500 -0.2103 0.2207 -0.3310 0.2276 0.2759 0.1569 0.2069 -0.3190 -0.2517 0.1793 -0.2707 -0.1655 0.2103 0.1690 0.2603 -0.1397 -0.2586 0.2328 0.5017 0.2190 0.3034 -0.3034 -0.3655 0.1776 0.2379 0.2534 0.3190 -0.2172 -0.3569 0.1276 -0.2948 0.2052 -0.3155 -0.2328 -0.3483 0.3241 -0.4655 0.1672 -0.2466 0.1638 -0.3724 0.3845 0.1983 -0.3517 0.3328 -0.3621 -0.1845 -0.2621 0.2897 -0.2741 0.1759 -0.2414 0.3828 -0.2741 -0.5983 -0.2431 -0.2310 0.1983 0.3276 0.4345 0.2534 -0.1914 0.3776 -0.1862 0.2845 0.3017 -0.1483 0.4017 0.1724 -0.1914 0.3466 0.1724 0.1414 0.2293 0.4310 -0.1879 0.2655 0.1121 0.4052 0.4741 -0.3241 0.3483 -0.1207 -0.2276 0.2414 0.3879 -0.3966 0.1862 -0.2724 0.5086 -0.2069 -0.2724 0.2017 0.2431 -0.1966 0.2862 0.3017 0.2207 0.2293 0.2466 -0.2845 -0.2966 0.2190 -0.3276 -0.3328 -0.3810 -0.2931 -0.2948 -0.1828 0.2448 -0.1655 0.1586 -0.2431 0.3500 -0.1897 -0.1276 0.2621 0.2879 0.1931 -0.2966 -0.3362 0.3017 -0.1586 -0.1534 0.1966 -0.3052 -0.2483 -0.1983 0.3586 0.2793 0.2810 -0.3948 -0.3259 0.2586 0.4328 -0.1759 -0.2310 0.1879 0.1879 0.2793 0.2655 -0.2552 0.2362 -0.1534 0.1966 0.3103 -0.3862 0.3069 0.1966 0.1983 -0.4810 -0.1328 -0.1621 -0.3310 0.2500 -0.3397 -0.4379 -0.1569 0.2966 -0.1414 0.1569 0.1483 0.2414 -0.2966 0.2431 -0.4966 -0.1828 -0.2224 -0.4328 0.2034 0.1983 0.4069 0.2672 -0.3897 -0.4362 -0.2431 0.2948 0.1483 -0.2793 -0.1845 0.3776 -0.4328 0.4345 -0.2586 0.2741 -0.3328 0.2379 -0.2483 0.2069 0.1724 0.2190 -0.4810 0.2931 -0.2724 -0.1897 0.4638 -0.2414 0.4052 -0.4086 -0.4259 0.1724 -0.1707 0.2328 -0.3190 -0.1845 -0.2224 -0.3552 -0.2897 -0.2293 -0.1983 0.1966 0.2776 -0.3276 -0.3690 -0.2362 0.3948 0.1793 -0.3483 -0.2724 0.3397 -0.2241 0.1638 -0.3431 -0.3517 -0.1810 -0.1707 0.4569 -0.2017 0.2500 -0.2741 0.2328 0.3155 0.2379 -0.2569 -0.3603 -0.2931 -0.5241 -0.1534 -0.1828 0.1759 -0.3034 -0.1759 0.2241 0.2086 -0.1966 -0.2759 -0.2121 0.2759 -0.1845 -0.2069 0.2879 -0.4000 0.3672 -0.3034 0.1983 0.2759 0.1328 0.3293 0.2483 -0.1983 -0.2103 -0.2862 0.2931 -0.4603 -0.4345 0.2414 -0.1534 -0.1362 0.1724 0.3155 0.3931 -0.3224 -0.1621 -0.2103 0.1517 0.1655 0.1810 -0.1569 0.2672 -0.1931 -0.1707 -0.4155 0.2190 -0.2362 0.2500 0.3724 -0.2241 0.2707 -0.2534 0.2276 0.3534 -0.3655 0.4862 -0.2914 0.2707 0.3138 -0.1603 0.1793 0.2362 0.3103 0.2414 -0.3172 -0.2931 -0.2190 0.1897 0.2466 -0.1621 -0.2086 0.1897 0.1966 0.3328 0.3259 -0.2017 -0.2672 0.1621 -0.2948 -0.3052 -0.2569 -0.1931 0.2948 -0.2276 -0.2690 0.2966 0.3776 0.2621 -0.1931 0.2534 -0.2190 -0.3241 -0.2362 0.2138 -0.2155 0.1879 0.1690 0.2569 0.2293 -0.2672 -0.2017 -0.1379 -0.3241 0.3466 0.2845 -0.2017 0.4276 -0.2655 0.2862 0.1810 -0.3897 -0.3069 0.1741 0.2017 -0.1672 0.2259 0.3655 -0.2741 0.3000 -0.2431 0.2414 0.4328 -0.1845 0.2241 0.1810 0.2569 -0.2293 -0.1586 -0.2103 -0.1759 0.3638 0.1241 -0.5017 0.3586 0.1621 0.1759 0.1966 -0.3224 -0.3259 0.4293 0.3017 0.1759 -0.4052 -0.2431 0.2983 0.1948 -0.2121 -0.2431 0.3724 -0.1328 -0.3793 0.3983 -0.2879 -0.3172 -0.2155 0.2241 0.2328 -0.2155 0.3328 -0.1276 0.3052 -0.3293 0.2776 -0.2793 0.3207 -0.3052 0.3224 -0.2897 -0.1862 -0.2793 -0.2500 -0.2241 0.2034 0.3741 -0.4138 0.3034 0.2052 -0.4241 -0.4328 -0.2448 0.1621 0.2534 -0.2586 -0.3052 -0.2569 0.2672 0.3621 -0.3362 0.2103 0.2017 0.3155 0.3293 0.1966 0.3259 0.2828 -0.1966 0.2586 -0.2845 0.4397 0.3224 -0.2379 0.1483 0.3621 -0.3638 0.3603 0.3293 -0.2397 0.3103 -0.1759 -0.2414 0.5103 -0.2345 0.4000 -0.2328 -0.2948 0.2741 -0.3793 0.3086 0.2948 0.2534 0.2224 -0.2793 -0.2845 -0.1586 -0.2448 -0.1552 0.3448 -0.3310 -0.1569 -0.2879 0.3328 -0.1759 -0.2879 0.3862 -0.2621 0.1776 0.2483 -0.2879 -0.3052 -0.2448 -0.2121 -0.2948 0.2448 0.3483 -0.2362 -0.1345 0.4310 0.2034 -0.2414 0.3534 0.3638 -0.5000 0.4724 0.2207 -0.2086 -0.2569 0.2466 0.1759 0.3017 -0.2621 0.1414 -0.1552 0.2707 -0.2793 0.2241 -0.1810 0.3914 0.2034 0.2086 -0.1741 0.1845 -0.3845 0.3155 0.2638 0.1983 0.2483 -0.5155 -0.1759 0.3052 -0.3155 -0.2534 0.2000 0.2207 -0.1672 -0.2431 0.2172 -0.2466 -0.2672 0.3069 -0.1879 0.2707 0.3259 -0.2517 0.2466 -0.2034 -0.4517 0.3362 -0.1931 0.1690 -0.1707 -0.1810 -0.2793 -0.2845 -0.2569 0.2948 -0.3293 0.3207 -0.2086 0.3190 -0.3138 -0.2534 -0.2190 0.3000 0.1897 0.2017 0.3672 0.1897 -0.2483 -0.3310 -0.2517 -0.2086 -0.3172 0.1931 -0.1655 -0.2793 -0.2069 0.2741 0.2276 -0.2069 -0.2793 -0.3862 -0.3207 -0.3828 0.3034 0.3052 -0.2397 0.2966 0.2138 0.1466 -0.2707 0.1672 0.4086 -0.4483 0.2517 0.2362 0.2638 0.3707 -0.2845 0.3172 -0.3655 -0.2362 -0.1724 -0.1552 -0.3431 -0.2448 0.3172 0.2328 -0.1621 0.2328 -0.1707 -0.2621 -0.5328 0.2448 -0.2983 -0.1862 0.3379 0.2759 0.2190 0.2931 -0.4362 -0.2190 -0.4052 0.2414 0.6017 0.3259 -0.2879 -0.2241 0.1569 -0.2483 0.2897 -0.2759 -0.3017 0.2259 -0.2190 -0.1586 0.2172 -0.2362 0.1862 0.2155 -0.2983 -0.2845 0.1655 0.2638 0.3466 0.3741 0.2017 0.3914 0.3552 0.1810 0.1983 0.1828 0.2500 -0.2138 0.3103 0.2207 -0.1948 -0.3948 -0.2069 -0.2397 0.1759 0.2862 -0.3897 -0.2345 0.1448 -0.2828 0.2155 -0.3103 0.5017 0.2241 0.2103 -0.1603 0.2414 -0.2379 -0.4000 0.3534 0.2534 0.2414 -0.3293 -0.2724 0.2759 -0.3069 -0.1500 -0.1655 0.3603 -0.3293 0.1828 0.3793 0.2000 -0.3483 0.3328 0.4621 -0.3241 0.2690 0.2310 0.3276 -0.3310 -0.1638 -0.2448 -0.2517 0.2103 -0.1931 0.2276 0.3000 -0.1517 0.2086 0.4224 -0.3690 -0.3638 -0.2621 -0.3310 -0.2897 0.3414 -0.2431 0.2259 -0.4638 -0.2362 -0.2241 0.2069 -0.2672 0.3552 0.1690 0.1810 -0.2259 -0.3603 -0.2534 -0.2328 -0.3138 -0.2793 -0.1983 -0.4155 0.2276 0.2224 -0.5121 0.2931 -0.2983 -0.3397 -0.2293 -0.2052 -0.3397 0.2828 0.2552 -0.1966 -0.2914 -0.1759 0.2414 0.3276 0.2293 -0.3500 -0.4379 -0.1931 0.1310 0.2103 0.3155 -0.2897 -0.2328 -0.3259 -0.2017 -0.1931 -0.2966 0.2448 -0.3966 -0.4207 -0.2086 -0.2310 0.2310 0.2500 -0.5466 0.4328 0.2759 -0.2414 -0.2190 -0.2586 0.1759 -0.2931 0.4448 -0.2103 0.2000 -0.1759 0.3707 0.1931 -0.4241 -0.1466 -0.1638 -0.2759 0.3603 -0.1655 0.3155 0.2103 0.4086 0.2793 0.2534 -0.2931 -0.3103 -0.2569 -0.1741 -0.4776 -0.2483 -0.1569 -0.2397 0.2155 0.2621 -0.2672 -0.2793 0.2276 0.3483 0.2500 0.2190 0.3655 -0.3276 -0.3759 -0.3534 -0.2155 0.2276 0.1966 0.2103 0.2328 0.2845 -0.2121 0.2517 -0.2741 -0.2207 -0.3793 0.3914 0.1931 0.1448 -0.2707 0.3707 -0.3879 0.1931 0.2328 -0.2069 -0.2224 -0.3121 -0.2259 0.2931 0.1879 -0.1879 -0.1621 -0.2741 -0.2759 0.2052 0.2328 0.4483 -0.2690 -0.1845" HIT_INDICES="5 14 20 25 27 34 57 68 84 88" ES_PROFILE="0.0569 0.0879 0.1448 0.2103 0.3017 0.3500 0.2603 0.2741 0.2448 0.3190" RANK_AT_ES="34.0000" RANK_SCORE_AT_ES="6.1900"/>
  <DTG RANKED_LIST="SexDevelopmentGenesPRL_remapped.rnk" TEMPLATE="na_as_pre_ranked" GENESET="gene_sets.gmt#HP_ABNORMALITY_OF_THE_MUSCULATURE_OF_THE_LIMBS" ES="0.3399" NES="1.3109" NP="0.1667" FDR="1.0000" FWER="1.0000" CHIP="ftp.broadinstitute.org://pub/gsea/annotations_versioned/Human_Gene_Symbol_with_Remapping_MSigDB.v7.5.1.chip" RND_ES="0.2656 0.2103 0.2798 -0.3415 0.2182 -0.2071 -0.1850 0.3455 0.4743 0.4277 -0.2798 0.3186 0.2933 -0.2798 -0.2609 0.2925 0.4838 0.1383 0.2451 -0.1708 -0.1874 -0.3130 -0.3375 -0.1668 0.1731 -0.1281 0.1652 0.1929 0.3455 0.3312 0.2032 -0.1826 -0.4016 -0.2506 -0.2490 0.2261 0.3099 -0.2885 0.2403 0.4490 0.1937 0.1723 0.2466 0.2719 0.2672 0.1652 0.2395 -0.3012 -0.2332 -0.2625 -0.2134 -0.3265 0.3312 0.2451 0.3107 0.1289 0.3004 0.1628 0.1565 -0.2838 -0.2016 -0.2277 -0.3020 -0.4142 -0.1415 -0.4870 -0.1874 0.1881 0.3542 -0.2190 0.3043 -0.2356 -0.3138 -0.4047 0.3107 0.2063 -0.1407 -0.2324 0.3621 0.2348 -0.3328 0.3273 -0.1628 -0.2870 0.2229 0.2435 0.3573 0.2245 0.1889 0.2593 -0.2530 -0.2632 -0.3154 -0.2743 0.2885 -0.2364 0.1921 -0.1897 -0.2458 0.2292 0.4134 0.2759 -0.2364 -0.1834 -0.1889 0.2798 -0.1794 0.3850 0.3091 0.4221 -0.1968 0.1874 0.2237 0.1478 -0.3447 -0.1945 -0.2261 0.1502 -0.2656 0.3621 0.2016 0.2316 -0.1881 0.2403 -0.2719 0.2711 0.1802 -0.3194 -0.2585 -0.3494 0.4395 0.2751 -0.1138 -0.3273 0.2198 -0.1874 -0.3225 0.1510 -0.3281 0.1478 -0.5265 -0.2332 -0.2538 0.1960 0.2569 0.3534 0.3281 -0.2538 0.2221 -0.2806 -0.2229 -0.3407 0.1913 -0.3138 -0.3225 -0.2672 0.4751 -0.1794 -0.2830 -0.3407 0.1850 -0.2569 -0.3107 0.1700 -0.2791 0.1929 0.3107 -0.4356 -0.2530 0.3130 0.2032 0.2569 -0.4364 0.1723 0.3368 0.2379 0.1360 -0.2704 -0.4783 0.5004 0.2103 -0.2024 -0.3589 0.2933 -0.4103 -0.1810 0.2142 0.1826 -0.2846 0.2696 0.2609 -0.3502 -0.1755 0.2498 -0.2047 -0.5099 0.1723 -0.3921 -0.2055 0.1794 0.2917 -0.1960 -0.1233 0.1652 -0.2292 -0.1960 0.2704 0.4403 -0.2490 0.1565 -0.2142 0.2704 -0.2458 -0.2032 -0.1621 -0.2664 0.2656 -0.3621 -0.1668 0.3439 -0.3455 -0.1968 0.1968 0.2372 -0.1755 -0.2482 0.1352 0.3794 -0.2277 0.1644 0.1455 0.3715 0.2055 0.1739 -0.3826 -0.2308 0.1415 -0.1739 -0.1889 -0.3478 -0.3542 0.3043 -0.1700 0.3747 -0.2182 -0.4791 -0.1684 -0.1700 0.1447 -0.1249 0.3494 -0.1960 -0.3067 -0.2680 -0.3628 -0.2632 -0.2577 0.1636 0.2538 -0.1984 0.1723 0.2870 0.2134 -0.3660 0.3028 0.2395 0.1036 -0.1621 -0.2348 0.4791 -0.3613 -0.1296 0.2285 -0.2538 -0.2609 -0.1352 -0.6047 -0.1984 0.1858 0.3265 0.3360 -0.2119 0.2506 0.1700 -0.1621 -0.2704 0.2980 -0.2972 -0.4435 -0.2095 0.3352 0.1881 0.1802 -0.3542 0.1581 0.2395 0.2964 0.1012 0.3012 0.3352 -0.2522 0.2229 -0.3399 -0.2933 -0.1881 -0.2696 0.5265 -0.2411 0.2719 -0.2063 -0.2016 -0.2032 -0.2490 -0.2174 -0.2443 -0.1897 -0.2024 0.3186 0.1723 -0.2656 -0.2245 0.1802 -0.2490 -0.1391 0.2545 0.2269 -0.2672 0.3146 0.2506 0.1731 -0.4000 0.1858 0.2530 0.3621 -0.2617 0.2759 0.2237 -0.2292 0.3407 -0.2245 -0.1929 0.3091 0.2577 0.2000 0.3091 0.3186 0.2395 -0.2838 -0.4182 -0.1960 -0.3834 0.2933 -0.4403 -0.2364 -0.1534 -0.3391 -0.1526 0.2585 -0.2530 0.2458 -0.2664 0.2174 0.2150 -0.4190 -0.3787 0.1715 -0.1660 0.3581 -0.2364 0.2103 0.3233 0.2103 -0.2482 0.1763 0.2625 0.2482 0.4000 -0.2332 -0.2704 -0.2672 -0.2593 -0.2411 0.2593 -0.2672 -0.2419 -0.2095 -0.2411 -0.2443 -0.2617 0.2443 0.2103 0.3407 -0.4964 -0.2269 0.1810 -0.2142 0.3146 0.1968 0.2656 0.3059 0.3241 -0.1597 0.3968 0.1534 -0.2024 0.2632 -0.2435 -0.3233 -0.1652 -0.2008 0.1289 -0.1320 0.3660 -0.2411 0.1921 -0.1834 0.3415 -0.2877 0.3921 -0.1834 0.2806 -0.3486 -0.3881 0.3621 0.2458 -0.1447 -0.1787 -0.1763 0.2087 -0.1423 -0.2783 -0.3968 -0.2411 0.2182 -0.3099 -0.3320 0.3059 0.1739 -0.1502 0.3621 0.1889 0.2964 -0.3012 -0.2087 0.2577 -0.1415 0.1439 -0.4000 0.2419 -0.3407 0.3534 -0.1542 -0.1470 0.2846 -0.3787 0.1842 -0.2395 0.4190 -0.2411 -0.2704 -0.2032 -0.2032 -0.2632 0.4530 0.3542 -0.1802 0.1597 0.2150 0.2443 0.2957 -0.2308 -0.2395 0.2664 -0.2482 0.3154 0.3739 -0.2150 0.1802 -0.1368 0.1589 -0.2055 0.2174 -0.1731 0.2016 -0.1889 -0.2411 -0.2095 -0.2055 -0.2451 0.2364 0.1708 -0.2545 0.1755 0.2893 -0.3921 -0.3020 -0.1960 0.2024 -0.1739 0.2585 -0.2411 -0.1439 0.2055 -0.3929 0.2917 -0.1407 0.2791 0.1771 -0.2664 -0.2071 0.3186 0.1889 0.1937 0.4047 0.2443 -0.3146 -0.1439 0.2490 0.2142 -0.1960 -0.2332 0.2024 0.2957 -0.2759 0.3012 -0.1810 -0.2245 -0.3960 -0.2957 0.1510 0.2308 -0.3621 -0.2292 0.2047 -0.2925 -0.2316 -0.2087 0.2237 0.2791 -0.2545 0.2964 -0.2158 0.1850 0.1502 -0.3115 -0.3526 -0.1289 -0.1526 0.3328 -0.3281 0.3043 -0.1897 0.3051 0.2063 0.2925 0.1375 0.4182 -0.2221 0.3478 -0.1510 0.1826 -0.2798 0.2743 -0.2846 0.2411 -0.1462 0.4063 -0.2791 0.2538 0.2893 -0.2261 0.1660 -0.2617 -0.1881 -0.1613 -0.3794 -0.1976 -0.3802 -0.1913 0.1874 -0.2830 0.1565 0.1328 -0.1739 0.2719 -0.2696 0.2403 0.3407 -0.4577 0.3107 0.2095 -0.2308 0.4925 0.2435 -0.2498 -0.3534 0.2324 -0.2846 0.1889 0.4182 -0.3273 -0.2158 -0.2332 -0.3739 0.3407 0.1723 -0.2395 0.2498 0.2972 -0.1960 -0.2000 0.2704 0.2237 0.2577 -0.3676 -0.3399 -0.3755 0.2190 -0.3368 0.2617 0.2530 -0.4016 -0.2625 -0.2885 0.2719 -0.2364 0.1676 0.1984 -0.1834 -0.2277 0.1826 -0.2972 0.1960 -0.2261 -0.2063 0.3628 0.3700 -0.4443 -0.2696 0.1984 0.1494 0.3621 0.1826 0.2348 0.1826 0.1708 -0.1945 0.4617 -0.1723 0.1794 0.3043 0.3352 -0.3273 -0.1676 -0.1478 0.3217 0.2111 -0.2933 0.1423 -0.2024 -0.3225 0.2680 -0.3312 0.2063 -0.2316 0.2411 0.3850 -0.1731 0.3842 -0.2016 -0.3415 0.4063 0.2980 0.3787 0.2071 0.2016 0.2379 0.1676 -0.2490 0.2490 0.3794 -0.2055 -0.2798 0.1526 0.2569 -0.4490 -0.2063 -0.3415 0.1763 -0.2134 0.3621 -0.3107 -0.2008 -0.1755 0.3012 0.2672 -0.3099 0.2364 -0.3542 -0.3067 0.2569 0.2182 -0.3526 0.2087 0.2585 -0.2348 0.2585 -0.3233 -0.1565 -0.2925 0.4221 0.1755 -0.2071 0.4830 -0.3581 -0.1976 0.2538 0.2016 0.2221 -0.1352 -0.4308 -0.4142 0.2356 -0.1644 0.1937 0.1771 -0.1470 -0.2356 -0.2451 -0.3273 0.1715 -0.2277 0.1565 -0.2791 -0.2206 0.3368 -0.3265 -0.4395 0.3581 0.1462 -0.4095 0.3668 -0.2877 -0.2419 0.1921 -0.2348 -0.1557 0.2711 -0.1684 -0.2008 0.3099 -0.3233 0.4095 0.3012 0.1858 0.2443 0.2830 0.1802 -0.2261 -0.2482 0.3146 -0.4063 -0.1763 0.3281 0.2870 -0.2490 -0.1897 -0.2071 -0.1304 -0.3146 0.2435 -0.1874 0.2806 0.2838 -0.1842 0.1581 0.2656 0.2680 -0.3233 0.2237 -0.2704 0.2134 -0.2024 -0.2569 -0.1470 0.2625 -0.1494 -0.4316 0.3573 0.1628 0.2482 0.1937 0.2656 0.2348 -0.3889 0.2395 0.2435 0.3660 0.3107 0.1636 0.2221 0.2711 0.1447 -0.3668 -0.2838 -0.2672 -0.2664 0.3407 -0.3099 0.2419 -0.1889 -0.2451 -0.3004 0.2577 -0.1209 0.2719 0.2071 -0.1929 0.2711 0.2150 0.2024 0.2522 -0.2830 0.1937 0.2964 -0.2411 0.1968 -0.1613 -0.1842 -0.4261 0.2664 0.1897 -0.2743 -0.2798 0.2000 0.2980 0.2395 0.1494 0.2482 -0.2972 -0.1834 0.2245 -0.2000 0.3613 -0.2664 0.1810 -0.3020 0.1842 0.1826 0.2356 -0.1731 -0.2632 -0.2877 -0.2680 -0.1929 -0.3012 0.2577 0.1968 0.3439 -0.1984 0.1368 -0.4277 0.3320 0.2719 0.2055 -0.3233 -0.2182 0.2719 0.2625 -0.3194 -0.4134 0.5225 -0.2182 0.1715 -0.3012 -0.2395 -0.3676 -0.3415 -0.1581 -0.2182 0.2032 -0.2727 -0.1976 0.2451 0.2798 0.2696 0.4964 0.2008 -0.2530 -0.1534 0.1502 0.2704 -0.3067 0.3004 -0.2285 -0.3391 -0.2933 -0.1209 -0.2174 -0.2577 -0.3834 0.3739 0.3739 0.4617 -0.3787 -0.5059 -0.3138 -0.2419 0.2672 0.2435 0.1462 -0.2664 -0.4024 -0.2719 0.2530 0.3960 0.3407 -0.2324 -0.3708 0.1494 -0.2119 0.1945 0.2798 -0.3399 -0.1787 -0.1755 -0.2269 -0.1755 -0.4237 -0.2656 0.2245 0.3225 0.2032 0.3194 0.2008 0.1802 0.2324 0.2846 -0.4095 0.1715 0.2451 -0.2545 0.2348 0.2846 0.2395 -0.1945 0.3391 -0.2435 -0.1217 -0.2672 -0.1455 0.2277 -0.2071 0.2356 0.3542 -0.1676 -0.4538 -0.2680 0.3217 0.2364 -0.4237 -0.1652 -0.2198 -0.3233 -0.2016 0.2877 0.1526 -0.2016 -0.3281 -0.4403 0.2174 -0.3628 -0.1668 -0.3265 -0.1834 -0.2261 -0.2174 -0.2395 0.3494 0.1929 0.2964 0.1929 0.2174 0.3494 -0.5265 0.3621 0.3059 -0.2917 -0.3700 0.3747 0.2980 -0.4087 0.5099 -0.1700 0.3099 0.1194 -0.3225 -0.3091 0.2941 0.1968" HIT_INDICES="3 27 37 39 44 52 59 60 63 96 113" ES_PROFILE="0.0648 -0.0443 -0.0316 0.0506 0.1067 0.1368 0.1755 0.2664 0.3399 0.1526 0.1043" RANK_AT_ES="63.0000" RANK_SCORE_AT_ES="0.4900"/>
  <DTG RANKED_LIST="SexDevelopmentGenesPRL_remapped.rnk" TEMPLATE="na_as_pre_ranked" GENESET="gene_sets.gmt#HP_MOTOR_DELAY" ES="0.2646" NES="1.3184" NP="0.1532" FDR="1.0000" FWER="1.0000" CHIP="ftp.broadinstitute.org://pub/gsea/annotations_versioned/Human_Gene_Symbol_with_Remapping_MSigDB.v7.5.1.chip" RND_ES="-0.2277 0.1574 -0.2125 -0.1259 -0.1530 0.1117 0.2297 0.1815 -0.2218 0.1663 -0.1082 0.1126 0.2484 -0.1968 -0.1397 0.1736 -0.1889 0.1225 -0.2282 0.1643 -0.2843 -0.1589 0.1909 0.2189 0.2120 0.2730 -0.2189 -0.1840 -0.2204 0.1451 -0.1751 -0.2976 -0.1540 0.2450 0.3094 -0.1702 -0.1446 -0.2592 0.1795 -0.1992 -0.1948 0.1244 0.1697 -0.1495 -0.1589 -0.1412 -0.1471 0.1387 -0.1618 -0.1500 -0.1151 0.1692 0.2400 -0.1958 -0.2405 0.1889 0.1269 -0.2341 0.1751 0.1082 0.2799 -0.1058 0.1343 0.3035 -0.1608 -0.2951 0.2602 -0.2543 0.2986 -0.2086 0.2971 -0.2400 0.1510 -0.1653 0.2381 -0.2159 -0.2381 0.2814 -0.2341 0.1736 -0.1746 -0.1781 0.2263 -0.1869 -0.1205 0.1338 0.1205 -0.1584 -0.3010 -0.1200 0.3596 -0.1166 -0.2135 0.1845 -0.1510 -0.2381 0.1849 -0.2263 -0.1574 -0.1638 -0.2622 0.2602 0.1869 -0.2159 0.1756 -0.2061 0.1033 0.3094 0.1431 0.2696 -0.2341 -0.1402 -0.1904 0.2228 0.3433 -0.1889 0.1185 -0.1495 0.1323 -0.1933 0.1363 -0.1431 0.1323 0.1441 0.1515 -0.1692 -0.1210 0.2932 0.1972 -0.2228 -0.1786 -0.1530 0.1968 0.2095 -0.1830 0.2332 0.1618 0.1343 -0.2705 0.2253 0.2287 -0.2228 -0.1904 0.1687 -0.2868 0.2494 0.1746 -0.1830 -0.1466 0.2051 0.2179 -0.1028 -0.1618 0.2282 0.1328 -0.1731 0.1372 -0.2164 -0.1918 -0.2086 0.1343 0.1854 -0.1697 -0.1820 0.3187 -0.1667 0.1402 0.1549 -0.1923 0.2577 -0.1131 -0.2317 -0.1505 -0.2218 0.1318 0.1913 0.1667 0.1515 -0.1495 0.1997 0.3266 0.2051 -0.2941 -0.2273 0.1958 -0.2720 0.2499 -0.1667 0.1869 0.1899 -0.1363 -0.3384 0.2100 0.2814 -0.1156 -0.2400 -0.1923 0.2656 0.2976 -0.2322 -0.3060 0.2125 -0.3045 0.2248 -0.2986 0.2169 -0.1697 0.2469 0.1992 -0.2391 0.2464 -0.3596 0.2189 -0.2095 0.2366 0.2184 0.1943 0.1667 0.3305 -0.2130 -0.2405 0.2400 -0.2307 0.1402 -0.1608 0.1417 -0.1968 0.2135 0.1771 -0.1195 -0.1490 -0.2474 -0.1820 0.1992 0.2125 -0.1549 0.1992 -0.2017 -0.1564 0.1623 0.1938 -0.2341 0.1997 0.2017 -0.2169 0.1815 0.2179 -0.1658 0.1997 -0.1117 0.1151 -0.2873 -0.2494 0.2509 0.1564 0.1722 -0.2154 0.2661 -0.1958 -0.2273 0.2091 0.2961 0.1210 0.1825 0.1938 -0.2927 -0.2646 0.1997 0.2612 0.1913 0.2307 -0.1623 -0.1776 -0.1235 -0.2189 0.3807 -0.1412 -0.1845 0.1820 0.0905 0.2012 0.3025 0.1431 0.1284 0.1963 -0.2307 -0.1407 0.1417 -0.2730 -0.2346 -0.1667 0.1112 -0.2071 0.1225 -0.2095 0.1702 -0.1776 -0.2150 -0.1185 0.1121 -0.2007 0.2130 0.1825 -0.1820 0.1933 0.2686 0.1338 -0.2474 -0.1318 -0.2056 0.2076 0.2838 0.2086 -0.2243 0.1446 0.3010 -0.1810 -0.1845 0.2661 -0.2533 -0.1092 -0.1564 -0.2474 -0.1230 -0.1254 0.1933 0.2484 0.3104 0.2927 0.2120 0.2799 -0.1451 -0.1190 -0.1441 -0.1776 0.2661 0.2951 0.1845 -0.2882 0.1638 -0.1899 0.1481 -0.1023 0.1441 0.1294 0.3281 0.2125 0.2459 0.2779 -0.1756 -0.1382 -0.0964 -0.1712 -0.1687 0.3000 -0.1436 0.1638 -0.1382 -0.1909 0.1594 0.1505 0.1717 0.1171 0.2932 -0.1382 0.1377 -0.1840 0.1687 -0.2366 -0.2091 -0.2120 0.1805 -0.1653 0.3620 0.1618 -0.1751 -0.1500 -0.2091 0.1736 -0.1407 0.1323 0.1574 0.2843 -0.2720 0.1348 -0.2066 0.2238 -0.1874 -0.2543 -0.3010 -0.2499 -0.1736 -0.1727 0.1948 -0.2543 -0.1982 0.2976 -0.2317 0.2100 0.1515 -0.2346 -0.1422 -0.1230 -0.1677 -0.2336 -0.1417 0.2873 0.2553 0.2750 0.2135 -0.1166 -0.1608 -0.1879 0.1889 -0.1869 -0.1864 0.2154 0.1963 -0.1490 0.1771 -0.1781 -0.1958 0.2066 -0.2848 0.2041 -0.2976 -0.2951 0.1023 -0.1643 0.1510 0.2228 -0.1972 -0.1810 -0.1717 0.1495 0.2297 0.2799 0.1958 -0.2164 -0.1584 0.1569 -0.1569 0.1633 -0.1431 0.2066 -0.2405 0.1407 -0.2322 -0.3384 0.3055 -0.1466 -0.2681 0.2017 -0.1899 -0.3094 0.1623 -0.1805 -0.1889 0.1254 -0.1481 -0.1746 -0.1441 0.2730 -0.3360 -0.2007 0.2184 0.1933 0.2036 0.2366 0.1677 -0.4156 0.2125 0.1490 -0.1515 -0.1431 -0.2848 0.1653 0.1599 -0.2297 0.1289 0.2405 -0.1997 -0.2371 0.3045 -0.3350 0.1786 -0.2258 0.1727 -0.2145 -0.1879 -0.2774 0.2076 -0.2951 -0.1677 0.3163 0.2661 0.2066 -0.3655 0.2263 -0.1717 0.1751 -0.1303 0.2110 0.2523 0.2764 -0.1618 0.2636 0.2091 0.2646 -0.2523 -0.1510 0.1717 0.1904 -0.2612 -0.1358 -0.2646 0.2755 -0.1663 0.1387 -0.1466 0.1623 0.2179 -0.1997 -0.1736 -0.2184 -0.2425 -0.3242 0.2095 -0.3119 0.1505 0.2120 -0.2218 -0.2986 -0.2587 0.1431 0.1786 -0.1795 -0.2012 -0.1736 0.2848 -0.1604 -0.2907 0.2061 -0.2425 -0.2002 0.1220 0.1604 0.2577 -0.1525 0.1958 -0.1904 -0.1904 0.1259 -0.1938 0.2159 -0.4811 -0.2213 0.2248 -0.1712 -0.1933 -0.2868 -0.2002 -0.2814 -0.3000 -0.1530 -0.2961 0.1643 0.1795 0.2031 -0.1781 -0.1658 -0.1574 0.1318 -0.0954 0.1682 -0.1864 0.2543 0.1805 0.1446 0.1722 0.3315 0.2194 -0.2228 -0.1830 0.3970 -0.1781 0.1097 -0.1599 0.1377 0.2031 -0.2031 -0.1594 -0.1682 -0.1776 -0.1786 -0.1958 -0.1751 -0.1417 -0.2612 0.2612 0.3301 0.2317 0.2494 -0.1259 0.2499 -0.2346 -0.1667 0.1505 -0.1958 0.1653 0.1481 0.2012 -0.2381 -0.2528 -0.2322 0.1731 -0.2100 -0.2681 -0.1008 0.1869 0.1771 -0.1638 0.2533 -0.1495 -0.1608 -0.1845 -0.2892 -0.2469 0.1963 -0.2696 -0.1830 -0.2459 -0.2184 -0.1490 0.1830 -0.1171 -0.2341 -0.3350 0.2027 -0.2027 -0.2656 -0.2415 0.1805 0.1923 -0.1923 -0.2543 0.3315 -0.1431 0.1653 0.1667 0.1254 -0.1540 -0.2120 0.1284 -0.1845 0.3364 -0.2036 0.2066 0.2892 0.1623 0.1530 -0.1156 -0.1156 0.1397 -0.2509 0.2194 0.2440 -0.2577 0.1485 0.1279 -0.1574 -0.4142 0.0949 0.1431 0.2066 0.2135 0.1948 -0.1161 0.1874 0.2376 0.1490 0.1633 -0.2273 -0.1092 -0.2602 0.1608 -0.3478 -0.1692 -0.2986 0.1530 -0.1338 -0.2061 0.2066 -0.1599 0.2543 0.1121 -0.1328 -0.2696 0.2041 0.1633 -0.2194 0.1446 -0.1702 -0.3173 0.3084 -0.2332 -0.1948 0.1436 0.1471 0.1815 0.2789 -0.1982 -0.1623 0.1195 0.2263 0.2346 -0.2273 -0.2169 -0.1210 0.4088 0.1402 0.2336 -0.3114 0.2007 -0.2120 -0.3630 0.1303 -0.2440 -0.1618 0.1727 0.1913 0.1559 -0.2440 -0.1687 0.1067 -0.1667 0.2100 0.1751 0.2681 0.2061 -0.2017 0.2277 -0.1943 0.2405 0.1102 0.2415 -0.3537 0.1913 0.1845 0.2774 -0.1692 0.2238 -0.1746 0.1815 -0.1963 0.1820 0.1195 -0.1727 -0.2366 0.1623 0.1692 0.2263 0.2332 0.1048 -0.3197 -0.1815 -0.1702 -0.2287 -0.1943 -0.2469 0.2036 -0.1323 0.0944 -0.1702 -0.1500 -0.1874 0.1869 -0.1500 -0.2287 -0.2041 -0.2095 0.2996 0.3084 0.1977 -0.1958 0.1756 -0.1451 0.1328 0.1495 0.1786 0.1997 -0.2858 -0.2577 0.2051 0.1564 0.1658 -0.1628 -0.2238 -0.1864 -0.2656 -0.1481 -0.1377 -0.1992 0.1854 0.2194 0.2218 -0.1628 -0.1968 -0.1456 -0.2312 -0.1363 -0.1845 -0.1830 -0.1997 -0.1284 -0.2223 0.1805 -0.1495 -0.1958 -0.1392 -0.2248 -0.1171 -0.1564 -0.2558 0.2071 0.1348 -0.1943 -0.1736 0.1525 -0.1756 0.2720 -0.1790 -0.3212 -0.1540 0.1540 0.1992 0.1909 0.2356 0.3994 -0.1323 -0.1540 0.1638 -0.1279 -0.1923 0.2543 -0.1540 0.3291 0.2435 -0.3256 -0.2002 -0.2071 -0.1923 0.1535 0.1397 -0.2410 0.2076 -0.2602 -0.1909 -0.2277 -0.1594 -0.2194 -0.2135 0.1363 0.1687 0.1643 -0.1643 0.2017 0.2273 -0.1771 -0.1840 0.2617 0.1795 -0.1141 0.2469 -0.2941 0.1972 0.1382 0.1638 0.2184 -0.1712 -0.4319 0.1722 -0.0979 0.1431 0.1810 -0.1879 0.0979 0.1308 0.2627 0.1736 0.1963 -0.2730 -0.2809 0.1156 -0.2204 -0.1702 -0.1269 0.1948 0.2091 0.2873 -0.1849 0.0969 0.2622 0.2056 0.2169 -0.2715 -0.1515 0.2917 0.2686 -0.2941 0.1727 0.1436 -0.1879 0.2287 0.1643 -0.3443 0.1845 -0.1299 -0.2341 -0.1972 0.1677 0.2799 0.1564 0.1697 -0.3453 0.1958 -0.1387 0.2553 0.1938 -0.2459 -0.1687 0.1722 0.1972 0.2130 0.3743 -0.2799 -0.2184 -0.1535 0.1904 -0.1781 0.1992 -0.3527 -0.2061 0.1830 -0.2194 0.2332 -0.2218 -0.1235 0.2213 0.2774 -0.3433 0.1810 0.3232 0.1618 0.2533 -0.3394 -0.2710 -0.2602 0.2100 0.1323 -0.3197 -0.2017 0.2612 -0.2528 0.2297 -0.2086 -0.2091 0.2705 -0.2312 0.1156 0.1495 0.1790 -0.1348 0.2720 -0.2986 -0.1761 -0.2779 -0.2391 0.1318 0.2263 -0.1505 -0.1643 -0.1879 -0.1795 -0.2415 -0.1658 -0.1889 0.1589 0.1097 0.2086 -0.2031 0.1623 -0.2031 0.1746 -0.1948 -0.2169 0.1372 -0.1530 0.1736 0.1712" HIT_INDICES="3 5 11 13 14 20 25 28 33 37 50 52 65 72 75 89 108 112 113" ES_PROFILE="0.0246 0.0679 0.0738 0.1171 0.1697 0.1756 0.1909 0.2248 0.2400 0.2646 0.2051 0.2484 0.1889 0.1854 0.2194 0.1505 0.0349 0.0595 0.1121" RANK_AT_ES="37.0000" RANK_SCORE_AT_ES="5.8300"/>
  <DTG RANKED_LIST="SexDevelopmentGenesPRL_remapped.rnk" TEMPLATE="na_as_pre_ranked" GENESET="gene_sets.gmt#GOBP_DEVELOPMENT_OF_PRIMARY_SEXUAL_CHARACTERISTICS" ES="0.2642" NES="1.3228" NP="0.1467" FDR="1.0000" FWER="1.0000" CHIP="ftp.broadinstitute.org://pub/gsea/annotations_versioned/Human_Gene_Symbol_with_Remapping_MSigDB.v7.5.1.chip" RND_ES="0.1802 0.1745 -0.1151 -0.1340 -0.0991 0.2245 0.2396 0.1811 -0.1736 0.1689 -0.1453 0.1434 -0.1934 -0.1575 -0.2028 0.1783 -0.3368 -0.2585 0.2689 -0.1245 0.1792 -0.1179 0.3708 0.2830 -0.2028 0.2226 0.1717 -0.3009 0.1509 -0.2425 -0.1698 0.2557 0.3396 0.2491 -0.1142 -0.4604 0.1179 -0.2726 -0.2330 -0.2906 -0.1972 0.2028 -0.2528 -0.2283 -0.1368 -0.2840 0.1358 -0.1132 0.1726 0.2708 -0.1453 0.1642 -0.1000 0.4113 0.1934 -0.2330 0.1425 -0.1547 -0.1802 0.1802 0.1981 0.1858 0.1038 -0.1679 0.2170 0.1509 -0.2660 0.3000 -0.2179 0.2236 -0.2726 -0.1708 -0.1509 0.2113 -0.1613 0.1104 -0.3481 0.2557 0.1585 -0.1632 -0.1226 -0.3547 0.3123 -0.2557 0.1679 0.1575 -0.2283 -0.1991 0.2764 0.1415 -0.1311 -0.1792 -0.2217 0.2557 0.2142 -0.1594 0.1528 -0.2208 -0.1170 0.1868 0.1821 0.2085 -0.1896 0.1981 -0.2142 0.2604 0.3019 0.1208 -0.1538 -0.1934 0.1745 0.1642 -0.1368 0.2651 -0.3245 -0.1623 -0.3085 0.2557 -0.1925 0.1132 -0.1406 -0.2434 -0.1575 0.2000 0.1368 0.2443 -0.2745 0.2217 0.1868 0.1264 0.0934 0.1934 0.1594 0.2311 0.2906 0.3245 0.1698 0.2547 -0.2425 0.2123 -0.0962 0.1660 0.1585 -0.2613 0.2075 -0.1302 0.1415 0.2009 0.1274 0.3396 -0.1547 0.2434 0.2736 0.1783 -0.2113 -0.2047 -0.1226 0.1708 -0.1217 0.3245 -0.1613 -0.2387 -0.2415 0.3264 -0.1896 -0.1717 0.1311 -0.3906 -0.1481 -0.1462 0.1943 0.2736 -0.2387 0.1160 0.1981 -0.1236 -0.1415 0.2811 -0.1915 0.2321 -0.1462 0.1934 -0.1415 -0.2151 -0.1406 -0.2972 -0.1896 0.1274 0.1453 -0.2019 0.1896 -0.1443 0.1519 -0.1642 -0.2906 0.1925 -0.1896 -0.1896 -0.2321 -0.1632 0.1340 -0.1575 0.1575 0.2481 -0.2425 -0.2151 -0.2943 -0.2151 0.2358 -0.1792 0.1774 -0.2340 0.1236 -0.2255 0.2302 -0.3292 0.3208 0.2198 -0.2547 -0.2434 0.1528 -0.1170 0.2670 0.1915 -0.1396 -0.1868 0.1274 0.2340 0.2764 -0.1528 0.1613 -0.2481 -0.2708 -0.1830 -0.1377 0.2264 0.2189 0.2066 -0.1792 -0.1566 0.1708 0.2000 -0.1538 0.3943 0.1792 -0.2245 0.2991 -0.2726 -0.1953 0.1113 0.3104 0.1594 0.1123 -0.1594 -0.2481 -0.1755 0.2019 0.2491 0.1519 -0.1972 -0.1840 -0.2472 0.1745 0.2255 0.2575 0.2274 0.1104 -0.3509 0.2274 0.1821 0.1217 -0.3057 0.1509 0.2358 -0.1292 -0.2198 0.1396 -0.2849 0.1651 -0.1953 0.1434 0.2113 -0.3340 0.1085 -0.2368 -0.3387 0.2302 -0.2302 -0.1557 0.2472 0.1434 -0.2226 0.1406 -0.2745 -0.2736 0.2377 0.1245 0.1491 0.1368 0.2075 0.0934 0.2066 -0.1651 0.3783 0.1358 0.2585 -0.2085 0.2377 0.1623 0.1123 -0.1585 0.1396 0.1698 0.3066 0.1283 -0.1774 -0.2104 0.1774 0.3311 0.3170 -0.1340 -0.2236 0.2519 0.2453 0.2972 -0.1057 0.1377 -0.2528 0.2358 -0.1830 -0.1604 0.1236 -0.2160 0.2330 -0.1009 0.1509 0.2425 0.1764 0.2396 -0.1264 0.2406 0.3783 -0.2623 0.1679 0.1868 -0.2151 0.1491 -0.1934 -0.2094 -0.1981 -0.3142 0.3387 0.1245 0.1368 0.2358 -0.2604 0.1547 0.1406 -0.2189 -0.1764 0.1415 -0.1311 -0.2151 0.2632 -0.1330 0.1849 0.1434 -0.2387 0.1858 -0.2075 0.1453 -0.1896 0.2113 -0.1453 0.1774 0.1217 -0.1292 -0.2151 0.1406 0.3443 -0.2642 0.2321 0.1547 -0.1547 0.1821 0.1481 -0.2075 -0.2500 -0.2321 -0.1538 0.2208 -0.1679 -0.1858 -0.2849 0.1292 -0.1075 0.2094 -0.1726 -0.1557 -0.1802 0.2255 -0.1877 -0.2170 0.3085 -0.1358 -0.2972 -0.2330 -0.1387 -0.1642 0.2000 0.1368 0.1132 -0.2858 0.1792 -0.1698 -0.2896 0.1274 0.2547 -0.1943 0.0896 -0.2179 -0.1575 -0.1679 -0.1915 -0.1698 0.1575 0.1189 -0.2406 -0.1000 0.2321 0.1396 0.2491 -0.1198 -0.2226 0.2858 -0.2264 -0.2368 -0.2019 -0.2717 0.1575 -0.0991 -0.1745 -0.2962 -0.1906 0.3019 -0.2094 0.2500 0.2500 0.1519 0.1123 -0.1547 -0.1349 0.2028 0.1972 0.0906 0.1151 -0.1774 0.2792 0.1075 0.1302 0.2264 0.1962 0.2075 0.1142 0.2264 -0.2632 0.2226 0.2330 0.1113 0.1670 0.2151 0.1736 0.2009 -0.1585 0.2736 -0.1943 -0.1717 -0.2443 -0.2481 -0.2236 0.1651 0.1604 0.2547 -0.1311 -0.2642 -0.1943 0.2217 0.2764 0.2142 -0.2453 -0.2613 0.1925 0.2311 0.1792 0.1594 -0.3340 -0.1953 -0.2264 -0.3632 0.2179 -0.2764 0.1415 -0.2868 -0.2330 0.3132 0.2783 0.1160 0.2208 0.1491 -0.2038 -0.0991 0.1736 -0.2604 -0.2774 0.1991 0.2264 -0.2292 0.1613 -0.2113 0.2028 0.2660 0.1670 -0.3208 0.2189 -0.1340 -0.2764 -0.1887 -0.2028 0.2236 -0.0925 0.1208 -0.1387 0.1509 -0.1764 0.1991 -0.1679 -0.2849 -0.1302 0.1264 0.3274 0.1698 -0.1594 0.1830 -0.1934 -0.2575 0.1528 -0.2085 0.1311 0.0991 0.1406 0.1443 -0.1840 -0.1358 -0.2396 -0.3528 -0.1745 -0.2179 -0.1953 0.1170 -0.3415 -0.2406 0.2104 -0.1481 0.2604 -0.1547 -0.1896 -0.3840 0.1811 0.1868 -0.2264 -0.3255 0.2849 -0.2151 0.1830 -0.2330 0.2198 -0.1679 0.2792 0.1377 0.1453 -0.2472 0.1368 -0.1217 0.1604 0.1283 -0.1349 0.1292 0.2085 -0.1547 -0.1972 -0.1887 0.2547 -0.1679 0.2877 -0.2330 0.1415 0.1934 -0.1094 -0.1509 -0.1887 -0.1991 0.1962 -0.1915 0.1953 0.1491 -0.2057 0.1208 0.1575 0.2160 0.1915 0.2085 -0.2330 -0.1528 -0.2123 -0.1887 0.1142 -0.1340 -0.2170 -0.1840 0.2604 0.1953 0.1019 0.2887 0.1651 -0.1660 -0.0981 0.1613 0.1708 0.3321 -0.1151 -0.1274 -0.1698 0.3670 0.2764 0.1396 -0.1104 -0.2340 -0.1519 0.2019 0.2604 -0.2481 -0.2858 -0.1179 0.1792 0.2868 0.2208 0.1453 0.2094 -0.2170 -0.1547 -0.2123 -0.1755 0.1557 0.1642 -0.2415 -0.1764 -0.2613 0.1698 0.2179 -0.2453 0.2113 0.1962 -0.2132 0.2585 0.1764 0.1462 -0.1632 0.1764 -0.1774 0.2292 0.1038 0.1434 0.1764 0.2500 0.1519 -0.1368 0.3377 -0.1104 -0.1849 -0.2689 -0.1925 0.2425 -0.1028 -0.1094 0.2849 0.1330 -0.2179 0.1783 -0.3368 0.1811 -0.2632 -0.1745 -0.1368 -0.2142 -0.1245 0.1698 -0.1651 -0.1481 0.1783 0.1915 0.1783 0.1642 -0.2462 0.3000 -0.1906 -0.1651 0.2434 -0.1717 -0.1764 0.3538 -0.1217 0.3028 0.2396 0.2962 0.2075 -0.1151 -0.1858 -0.1585 -0.1396 -0.2151 -0.1358 0.1953 -0.2340 0.1783 0.1255 -0.3255 -0.1462 -0.2491 0.2528 0.2425 -0.1208 0.1811 0.1764 0.2264 0.2415 0.2528 -0.2132 -0.1830 -0.1642 0.1726 0.1943 -0.2594 0.1896 -0.1528 0.1151 -0.1755 -0.2377 0.1358 0.2330 0.2330 -0.2217 -0.1302 0.3179 -0.1302 0.2094 0.2292 0.1774 0.1896 0.3481 -0.3377 -0.2802 0.2085 -0.1491 0.3415 0.2934 0.1198 0.2415 0.1962 0.2142 -0.3868 -0.3491 0.1462 -0.1896 -0.1528 -0.1028 -0.1642 -0.2425 0.1679 0.1972 0.2453 0.1443 0.2830 -0.1425 0.1896 0.1443 -0.1519 -0.1481 -0.1462 0.1858 -0.1783 0.1764 -0.1858 -0.1764 -0.2085 0.1226 -0.2274 -0.2670 0.2170 0.0943 0.1425 0.1415 0.2509 0.1425 0.2000 0.2425 0.2623 0.1613 0.1236 -0.2368 -0.2028 -0.2066 -0.1774 0.1547 -0.1953 0.2274 -0.2189 0.1443 0.2953 0.1783 0.1387 -0.2292 0.1453 -0.1453 -0.2425 0.2519 0.2151 0.1660 0.1868 0.1377 -0.2075 0.0953 -0.1613 0.4377 0.2698 0.2274 0.2509 -0.1745 -0.1972 0.1679 -0.1991 -0.2264 0.2038 0.1991 -0.2179 0.1047 0.2151 0.1717 0.1236 0.1877 0.1623 0.2170 0.1811 0.1887 -0.1453 0.2349 -0.1198 -0.2292 -0.1302 -0.2434 0.2170 0.2868 0.2557 -0.1557 -0.2925 0.1387 0.1255 -0.3349 -0.3943 0.1708 -0.2915 0.1104 0.1519 0.0943 -0.1443 0.2557 -0.2557 0.1368 0.1802 -0.2491 0.2943 0.2274 0.1830 0.2358 -0.1547 0.1292 0.2151 0.2340 -0.1151 0.1698 -0.1679 0.1434 -0.1613 0.1462 0.2075 -0.2406 -0.1953 -0.1755 -0.3264 0.2302 -0.2566 0.1585 -0.1925 -0.1368 -0.3142 -0.1802 0.2019 -0.1925 -0.2047 -0.2340 0.2358 0.2198 -0.2953 -0.2972 -0.2858 0.1462 0.2340 -0.2840 -0.1538 0.2255 0.3594 0.2208 -0.2396 0.1094 0.1462 -0.1321 0.1896 0.1132 -0.3019 0.1604 0.1906 -0.1434 -0.1670 0.1962 0.1962 -0.2340 -0.1481 0.1689 -0.2877 0.1198 0.1877 0.1623 0.2170 -0.1434 0.2019 0.4047 -0.2425 0.1226 -0.2066 0.1925 -0.2264 -0.2443 0.1387 0.2726 0.2868 -0.2585 -0.2264 -0.1821 0.3160 -0.2047 -0.1321 0.1660 -0.2245 0.2755 -0.3387 -0.2632 -0.2038 0.3453 -0.2264 -0.1585 -0.1868 -0.1434 0.1425 0.1896 0.2142 0.1000 -0.1547 0.2660 -0.1934 0.2340 -0.2538 0.1783 -0.1698 -0.2085 0.1443 0.2915 0.2085 -0.1764 0.2000 -0.2160 0.2774 0.2377 -0.2000 -0.2198 -0.1670 0.2500 -0.1283 -0.3019 -0.1830 0.1736 0.1811" HIT_INDICES="1 2 13 16 18 23 27 30 31 34 41 51 63 67 81 82 87 106 115 122" ES_PROFILE="0.0406 0.0906 0.0462 0.0774 0.1179 0.1302 0.1519 0.1830 0.2330 0.2642 0.2575 0.2226 0.1689 0.1906 0.1179 0.1679 0.1802 0.0604 0.0349 0.0283" RANK_AT_ES="34.0000" RANK_SCORE_AT_ES="6.1900"/>
  <DTG RANKED_LIST="SexDevelopmentGenesPRL_remapped.rnk" TEMPLATE="na_as_pre_ranked" GENESET="gene_sets.gmt#MIR95_5P" ES="0.3494" NES="1.3394" NP="0.1289" FDR="0.9527" FWER="1.0000" CHIP="ftp.broadinstitute.org://pub/gsea/annotations_versioned/Human_Gene_Symbol_with_Remapping_MSigDB.v7.5.1.chip" RND_ES="-0.2917 0.2625 0.2364 0.4324 -0.2190 -0.2356 -0.3004 -0.2395 0.1723 -0.1723 0.3186 0.2719 0.1636 -0.3565 0.3802 -0.2830 -0.2095 0.4142 -0.2791 0.4490 0.4569 0.2569 -0.2158 0.2435 -0.1320 -0.3447 0.4443 0.2055 0.1668 0.2134 -0.2356 -0.3534 -0.3660 -0.1984 0.2008 -0.2593 0.2245 -0.2506 -0.4047 -0.3502 -0.2632 0.2316 0.2261 0.3281 0.2466 0.3747 -0.2324 0.2672 -0.1597 0.1976 0.2751 -0.3794 -0.3217 -0.3186 0.2933 0.3012 -0.1534 0.2854 -0.2055 0.3043 -0.4791 0.3138 0.3747 -0.2498 -0.2751 -0.2791 -0.2087 0.1984 -0.4364 -0.1858 0.2237 0.1304 -0.2696 -0.3628 -0.3012 0.3273 -0.2285 -0.2482 0.2285 0.1763 0.1676 0.1731 0.2190 0.4696 0.3407 0.2103 -0.2174 0.2016 0.3668 0.3447 -0.1984 0.2245 0.4451 -0.2174 0.3526 0.2609 0.2182 0.3043 -0.2498 -0.2024 -0.1589 -0.1194 0.3115 -0.2142 -0.3233 -0.4316 0.2206 0.1660 0.2767 -0.1937 -0.1399 0.2458 0.2269 -0.2538 0.1613 -0.2364 -0.3067 -0.2411 0.2372 0.2545 -0.4016 0.3352 0.2672 -0.2134 -0.1573 0.1976 -0.2893 0.2538 -0.1945 -0.3130 0.1802 0.3960 -0.2466 0.3486 0.3304 -0.2111 -0.2569 0.2443 0.1573 -0.1423 -0.1960 0.2174 0.3621 -0.2490 -0.2348 0.2047 0.2261 -0.3755 0.2016 -0.2245 0.3194 0.2672 0.2316 -0.2458 0.2711 0.2111 -0.3447 -0.3660 -0.3834 0.2198 -0.2024 -0.2458 0.2364 0.2767 -0.2032 -0.3455 0.2664 0.2000 -0.1130 -0.2972 0.2111 0.2553 -0.3534 -0.2632 -0.1636 0.2395 -0.2024 0.3091 0.2198 0.4877 0.2103 0.2190 -0.1439 -0.2806 0.1391 0.3478 0.3059 -0.3178 0.2538 0.2206 -0.2530 -0.1320 0.2221 -0.2198 -0.3755 0.1921 -0.4316 0.3526 -0.2095 0.3138 -0.2522 -0.4451 -0.3186 0.3289 -0.3265 -0.2593 -0.3494 -0.3130 0.2356 -0.2198 -0.2111 0.2751 -0.2324 0.2743 -0.2806 -0.2198 -0.2664 -0.3154 -0.2261 -0.3447 -0.1968 -0.2174 0.1383 -0.1502 -0.3312 0.1889 -0.2743 0.1913 0.4830 0.2482 0.2656 0.2435 -0.3012 -0.5059 0.1660 -0.2854 0.3494 0.2458 -0.2443 0.1921 0.3138 0.2356 0.3304 -0.3613 -0.3138 0.2332 0.4522 0.2751 -0.1937 -0.1470 -0.3067 0.2798 0.2174 0.2372 -0.1542 0.2198 0.2498 -0.4743 -0.1510 0.2261 0.2229 -0.1684 -0.2103 -0.2617 -0.2364 -0.2150 0.2332 -0.2830 0.2751 -0.2451 0.2680 -0.1968 -0.1984 0.2395 0.2237 0.3004 -0.1320 -0.1960 0.2806 -0.2071 -0.1787 0.4016 0.3186 0.2411 0.2451 0.2095 0.3739 -0.1628 -0.2925 -0.2664 0.2095 -0.2964 -0.2237 0.3312 -0.1960 0.2933 0.3486 0.2490 0.1597 -0.2751 0.3107 0.1739 0.3059 0.3794 -0.2087 0.2838 -0.3913 -0.2142 -0.2182 -0.2522 0.2134 0.2553 0.1589 0.2150 -0.3447 -0.1960 0.3146 -0.2522 0.5051 0.1676 0.2838 0.2103 -0.2711 0.2964 -0.1652 0.2419 -0.2933 -0.1375 0.2308 0.2245 0.3676 -0.1668 -0.2063 0.2482 -0.3233 0.3478 0.2767 -0.3621 0.2458 0.4063 -0.2506 0.4016 0.3763 -0.1858 -0.2522 -0.3067 0.2522 -0.2870 0.1818 0.2538 0.4182 -0.4095 0.1565 0.3146 -0.3439 0.1676 0.2032 0.2316 -0.3012 -0.3391 0.2506 -0.2743 -0.4324 -0.2838 0.2174 -0.2609 -0.1874 0.4443 0.2672 0.2506 -0.1478 0.1984 -0.2403 0.3360 0.2174 0.2063 0.2941 -0.2198 0.2356 0.1968 -0.2846 0.1375 0.4711 0.3565 0.2024 0.1526 -0.2925 -0.2087 -0.2221 -0.1787 -0.2403 0.3834 -0.2972 0.2134 0.2964 0.1336 0.3921 0.3304 -0.1708 -0.2047 0.2451 -0.3067 -0.3146 -0.3834 0.1747 -0.4142 0.1960 -0.1668 0.2356 0.2206 -0.3186 0.1478 0.2261 -0.1391 -0.1913 -0.2190 0.1375 -0.3486 0.3708 -0.2577 0.2063 0.1874 0.3281 0.2925 -0.2324 0.2680 -0.2830 -0.2063 -0.4838 -0.2506 -0.3700 -0.2190 0.2711 0.2617 -0.4229 0.3138 0.2458 -0.3360 -0.2743 0.2063 -0.2174 -0.2229 0.2490 -0.2522 -0.2569 -0.2617 0.2791 -0.1613 0.2419 0.1802 -0.1787 -0.2767 -0.3281 0.2553 0.3067 -0.2032 -0.3289 -0.3004 -0.2419 0.2980 -0.2261 -0.1502 -0.3486 -0.1889 0.3115 0.2095 0.4174 0.2245 -0.2190 0.2324 -0.3621 -0.1700 0.3478 0.2095 0.2435 -0.3273 -0.1644 0.4403 -0.2704 0.1984 0.3273 -0.2158 -0.3747 -0.2506 -0.2229 -0.2664 0.2498 0.2585 0.2348 -0.1984 0.1874 -0.3312 -0.3368 0.2964 0.3241 -0.3929 -0.2324 -0.4047 0.2055 -0.3178 -0.2711 0.1755 -0.3700 0.1684 0.2980 -0.1462 -0.2206 -0.1739 -0.1739 0.3391 0.2545 0.1913 0.1542 0.1668 0.2530 0.3194 0.2229 -0.2119 0.1439 0.1700 0.2696 0.1763 0.1478 0.1810 -0.3613 0.3652 -0.2308 -0.2277 -0.2759 0.2379 -0.2498 -0.1565 -0.2071 -0.3628 0.1826 0.4182 -0.2783 -0.2933 0.2743 -0.1763 -0.2791 -0.2980 -0.3194 -0.1874 -0.1755 0.2751 -0.2490 0.2656 0.3099 0.2292 0.3874 -0.1984 0.2806 0.3542 0.2522 0.3217 -0.2119 0.3573 -0.3755 0.2877 -0.3154 -0.2885 -0.2506 0.2047 0.3051 -0.1834 0.2806 0.1850 0.1628 0.3004 -0.3660 0.1581 0.2008 0.1874 0.1470 -0.1945 -0.2632 -0.2672 0.2024 0.2308 0.2538 -0.2316 -0.3534 -0.2569 -0.1881 -0.2751 0.2877 -0.1881 -0.2245 -0.2111 0.1684 0.2206 -0.2711 0.3233 -0.1881 -0.2008 0.3739 -0.3368 0.1810 -0.3486 0.2016 -0.3700 -0.3360 0.2672 0.1889 -0.3621 -0.3439 0.3115 -0.3763 -0.2047 -0.2221 0.2672 0.3059 0.3502 -0.1929 0.1976 0.3320 -0.1621 0.2024 0.1755 -0.5091 -0.4095 0.1976 -0.3447 -0.2055 -0.2237 -0.3020 -0.1162 0.3447 -0.2870 -0.3304 -0.2008 -0.2403 -0.2055 0.3929 -0.3747 0.2490 0.1834 0.2308 -0.1304 -0.2395 -0.2980 -0.3012 0.2047 0.2482 0.3960 -0.3107 -0.6356 0.3273 0.2704 0.2625 0.2395 0.1834 -0.2617 -0.3613 0.4000 0.2632 -0.1984 -0.2451 0.1423 -0.2419 0.1976 -0.3233 0.3826 -0.3020 0.2016 -0.2435 -0.2538 0.2008 -0.4435 0.3787 -0.2917 -0.1968 -0.2403 -0.2245 -0.3051 0.2063 0.2538 -0.2593 0.1573 -0.3012 -0.3233 0.1289 -0.3265 -0.2664 -0.2577 -0.2047 0.2933 0.2530 -0.2087 -0.2182 -0.2791 0.1937 0.2830 0.2261 0.1747 0.3043 -0.2435 0.3929 0.2111 0.2719 0.1628 -0.2071 -0.3763 -0.3043 -0.3004 0.3012 -0.3715 -0.2142 0.1802 0.2798 -0.1889 0.2261 0.3020 0.2292 -0.1613 0.1810 -0.3874 -0.2119 0.1708 -0.2490 0.2419 0.3399 -0.3478 -0.1913 0.3146 0.2174 -0.2372 -0.1881 0.3968 0.1597 -0.3004 0.2759 0.2743 0.1747 -0.1842 -0.1613 -0.1439 0.2142 0.2364 -0.1439 -0.2656 0.4087 0.4277 -0.2395 0.2435 0.2245 0.3304 0.3115 -0.2957 0.3842 0.2917 0.1731 0.3051 0.2182 0.2957 0.2759 0.2538 -0.1067 0.3067 -0.3455 0.2577 0.2545 0.1802 0.1549 0.1794 -0.1542 -0.2158 0.2063 0.2458 0.2435 -0.1881 -0.2443 -0.3099 0.2198 -0.2047 0.1225 -0.2696 0.1636 -0.2032 0.2759 0.1613 -0.2364 -0.2751 -0.2522 -0.3051 -0.2348 0.1881 -0.2506 0.2870 -0.1447 0.3921 0.2047 -0.1802 0.1968 -0.3700 0.1455 -0.3146 -0.3138 -0.2000 -0.2498 -0.2190 0.3486 -0.2095 0.2047 0.2198 0.2767 0.3320 0.2506 0.2672 0.2221 0.2711 0.1747 0.3755 -0.2055 0.2798 0.2419 0.5573 0.2221 -0.1984 0.1976 0.1858 -0.2632 0.1462 0.2711 0.2111 -0.2332 0.1810 -0.2324 -0.2443 -0.1921 0.3099 -0.3067 -0.3628 0.2870 0.1715 -0.2024 0.2617 -0.2198 0.4221 -0.3051 -0.4142 0.2791 -0.1913 0.3312 0.2435 -0.1249 0.1771 0.4261 0.1652 0.2458 0.2980 0.2783 0.1984 -0.2150 0.3976 -0.2569 0.3194 0.1636 0.3874 -0.3881 -0.2759 0.2174 0.2530 -0.2506 -0.3289 -0.3755 -0.2917 -0.3447 0.4403 -0.2443 0.2791 -0.1874 0.1328 0.3581 -0.3968 -0.1715 -0.1613 0.2435 0.2024 -0.1684 -0.2672 0.2055 0.3360 0.3194 0.2917 -0.3668 0.2711 0.1676 -0.1715 -0.1921 0.2411 -0.2680 0.3091 0.3573 -0.1929 0.2111 0.2308 0.2269 0.1747 -0.2680 -0.2142 0.1320 -0.2411 0.2095 0.1826 0.1826 -0.1660 -0.1913 -0.2664 0.2530 0.1455 0.3281 0.3328 -0.1542 -0.3589 0.2925 0.1881 -0.3217 0.1960 -0.1834 0.2783 -0.2751 0.2277 -0.4261 -0.2577 -0.2190 0.2356 -0.3028 -0.4277 -0.3534 -0.3059 0.2680 -0.3747 -0.2158 -0.1858 -0.2292 0.1881 -0.2585 0.1968 0.2221 -0.2024 -0.2348 0.3486 0.2403 0.2024 -0.1478 0.2885 -0.2411 -0.2759 -0.3186 -0.1984 -0.2751 -0.2980 -0.1439 0.3281 0.4356 -0.2071 -0.2277 -0.2269 -0.2609 0.2522 -0.2443 -0.3178 -0.3099 0.2632 -0.2545 0.1921 -0.2593 0.2957 0.1557 -0.2545 0.2933 0.2530 0.2498 -0.2577 0.2395 -0.1636 0.2680 0.2032 -0.3059 0.3834 0.2206 -0.3107 0.4008 -0.2372 0.3099 -0.2221 -0.2585 0.2150 -0.3273 0.3368 -0.3486 -0.3700 -0.2134 0.3107 -0.3233 -0.3154 0.3881 0.1668" HIT_INDICES="7 9 14 19 29 37 39 54 76 82 118" ES_PROFILE="0.0300 0.1123 0.1684 0.2245 0.2372 0.2672 0.3494 0.3186 0.2269 0.2743 0.0609" RANK_AT_ES="39.0000" RANK_SCORE_AT_ES="4.9700"/>
  <DTG RANKED_LIST="SexDevelopmentGenesPRL_remapped.rnk" TEMPLATE="na_as_pre_ranked" GENESET="gene_sets.gmt#GOBP_CHROMATIN_ORGANIZATION" ES="0.3368" NES="1.3423" NP="0.1390" FDR="0.9547" FWER="1.0000" CHIP="ftp.broadinstitute.org://pub/gsea/annotations_versioned/Human_Gene_Symbol_with_Remapping_MSigDB.v7.5.1.chip" RND_ES="0.2198 0.3320 -0.2656 -0.1581 0.2324 0.2435 0.2672 -0.2419 -0.2577 0.2111 -0.2182 0.1470 0.2506 -0.1289 -0.4008 0.1929 -0.2308 -0.1984 -0.1534 -0.2229 -0.3399 0.3186 0.2672 -0.3621 0.2458 -0.3146 0.3051 -0.4964 0.2372 0.3352 0.4451 0.3312 -0.1573 -0.2063 0.2134 0.2569 -0.1984 0.3455 0.2617 0.3534 -0.2269 0.1462 -0.2538 -0.2379 -0.1723 0.1897 -0.2103 0.1700 -0.3004 0.3091 0.2245 -0.2451 -0.0933 0.2577 -0.2545 0.2664 0.2585 0.3273 -0.3542 0.2506 -0.3826 0.1842 -0.3621 -0.2372 0.2285 0.2103 -0.3304 -0.2411 -0.2806 0.1968 0.1636 -0.1526 0.3715 -0.1700 0.1858 0.1881 -0.1794 0.2190 0.1960 -0.2229 0.1731 0.3447 -0.2482 0.2980 0.2877 0.3186 0.2142 -0.3099 -0.2743 0.2395 0.2830 0.1945 -0.2696 -0.2593 -0.2458 0.2435 0.2261 -0.2316 0.2925 0.2206 -0.3091 0.2150 -0.1850 0.1597 -0.2316 0.2071 -0.1802 0.2917 0.3415 0.2830 0.4134 0.2751 0.2490 -0.1700 -0.2269 0.2846 0.3834 0.1660 0.2395 0.2221 -0.3668 0.1913 0.2411 -0.2696 0.2498 -0.2071 0.3439 0.1549 0.3265 0.1700 0.2451 0.2174 -0.2569 0.2095 -0.5399 0.2656 -0.1913 0.2316 -0.3652 -0.1960 0.1565 0.1945 0.2759 0.1739 -0.2269 -0.1676 0.2545 -0.1715 0.2308 -0.1731 -0.2806 0.1510 0.2458 0.4190 0.2798 -0.1447 0.4435 0.1755 -0.1834 0.2158 0.2941 0.1383 -0.2838 -0.3368 -0.2111 -0.2111 -0.2395 -0.1549 0.2846 0.2498 -0.2174 0.1502 -0.1984 -0.3621 -0.2261 -0.2134 -0.4324 0.2609 -0.2917 -0.2727 0.2530 0.1755 0.4972 -0.2063 -0.2672 -0.1889 -0.2972 0.1921 0.2111 -0.1644 0.1810 0.1312 -0.2008 -0.1628 -0.2617 -0.2925 -0.2933 0.2142 0.3146 -0.2972 -0.3542 -0.3407 -0.3921 0.1399 -0.3130 -0.1415 -0.1478 0.2451 0.2838 -0.3107 0.2877 -0.2047 0.3526 -0.1929 0.3542 0.1747 0.1913 -0.1557 -0.3407 -0.1217 0.2103 0.1360 -0.1652 -0.2206 0.2174 0.1842 0.2364 0.2877 0.3115 0.2111 0.3059 0.2150 -0.2522 -0.2498 0.2783 -0.1597 -0.2000 -0.1573 0.1826 0.1628 -0.2498 0.2719 -0.3178 0.2490 0.1945 0.4103 -0.2443 -0.2893 0.3534 0.2917 -0.1850 -0.3407 0.2332 -0.2696 -0.1415 -0.3486 -0.2751 0.3968 -0.3960 -0.1794 -0.2925 -0.1889 0.3138 -0.2664 -0.2435 -0.2095 0.3375 0.3004 0.1960 -0.2490 -0.2411 -0.2348 -0.2134 -0.2917 -0.2324 0.2482 0.3668 0.1810 -0.2087 0.2854 -0.3178 -0.2142 0.2451 -0.2261 -0.2656 -0.2443 -0.2245 -0.2008 0.2617 0.2957 0.1636 0.4609 0.3929 0.1613 -0.2751 -0.2032 0.3486 0.1723 -0.2877 0.1628 -0.2277 0.3099 0.2395 -0.3700 0.2506 -0.5478 0.2451 -0.3747 0.1897 -0.2925 0.3099 0.3455 -0.1960 0.1874 0.1462 -0.2767 -0.3929 -0.3328 -0.2680 -0.1826 -0.1660 0.2000 -0.2372 -0.1739 0.2324 -0.1502 -0.4142 -0.3233 0.1684 -0.1700 -0.2498 -0.3478 -0.2055 0.3281 0.2609 -0.3241 0.2174 -0.1897 0.1715 -0.2783 0.1676 0.3012 0.2221 -0.2632 -0.2846 -0.2158 0.1684 0.3715 0.2846 0.3241 0.2656 -0.2158 -0.2791 -0.2395 -0.2783 0.3700 -0.1874 0.3581 0.1391 0.1850 -0.2538 -0.2174 -0.2680 -0.2451 -0.2245 -0.1502 -0.1581 -0.2047 0.2458 0.2545 -0.2885 0.2261 -0.2885 -0.3178 -0.1913 0.3099 0.2972 -0.3802 0.2522 -0.1565 -0.1502 -0.3542 0.3929 -0.2846 0.2569 0.1478 0.2806 0.1676 0.1091 0.2095 0.2403 0.3051 -0.2071 0.2751 -0.2498 -0.2372 -0.1486 0.1194 0.3486 0.2063 -0.2585 -0.3107 -0.2625 -0.2103 0.1802 -0.1968 0.3273 0.1858 -0.3494 0.1676 -0.2277 -0.2806 0.2316 0.2530 0.2877 0.1597 -0.3099 0.2569 -0.2830 -0.2538 -0.1581 0.1368 -0.2174 -0.2055 0.2609 -0.3573 -0.3526 0.1660 0.1723 -0.2877 -0.2656 0.4190 -0.1960 -0.4530 -0.2103 -0.2316 0.2411 -0.1755 0.2134 -0.2617 -0.2324 0.2008 0.2941 -0.1423 0.2846 -0.3004 0.2395 -0.1787 0.2237 0.1502 -0.2316 -0.2055 0.2142 -0.1731 -0.3700 0.3747 0.2870 0.2277 -0.1881 0.5273 -0.2435 -0.3478 0.2047 -0.2158 -0.3138 -0.2609 0.2348 0.1810 -0.3700 0.3328 -0.2466 -0.2617 -0.3099 -0.3186 -0.2625 0.2292 0.1937 -0.2379 -0.3802 0.2190 -0.1652 -0.4024 -0.2435 -0.3447 0.2221 -0.1241 -0.1565 0.2617 0.2174 -0.3217 -0.2791 -0.2087 -0.2237 -0.1708 -0.2111 0.2364 0.1945 0.4482 0.2617 -0.3225 0.2372 -0.1494 -0.1747 0.2964 -0.2625 -0.2150 0.1613 -0.2751 0.1668 -0.1810 0.1486 0.2451 0.1850 -0.2103 -0.2008 0.1913 -0.2324 -0.2632 -0.2364 -0.3534 0.1581 -0.1945 -0.3889 0.2672 0.2000 -0.1391 0.3478 0.2545 0.1763 -0.2672 0.2047 -0.2885 -0.4364 0.1715 0.3534 0.1945 0.1684 -0.3289 0.3059 -0.3233 -0.2134 -0.2308 -0.1668 0.2198 -0.1960 -0.3312 0.2696 0.2632 -0.2150 0.2672 -0.1739 -0.2372 -0.1850 0.2569 0.1652 0.2269 -0.2372 -0.4008 -0.1708 0.2530 0.2925 -0.3826 0.5091 0.2672 0.1874 -0.3265 -0.3581 0.2664 -0.2696 -0.3233 -0.2696 0.2332 -0.3051 0.2411 -0.1834 -0.2443 0.1708 0.2522 -0.1304 0.2182 -0.4356 -0.3399 -0.3447 0.2285 -0.3399 -0.1407 0.3652 0.2190 -0.2941 -0.1968 0.2964 -0.2711 -0.1534 0.1534 0.2443 -0.2150 0.2632 0.2245 -0.2751 -0.2174 0.2530 0.5225 -0.2063 -0.2625 0.2158 -0.2332 0.2403 0.3889 0.2047 -0.3881 0.2980 0.1889 0.1929 0.1874 -0.2198 0.1881 -0.2933 -0.2917 -0.3565 -0.2719 -0.2719 -0.1850 0.2530 0.2103 -0.3312 -0.1763 0.2245 -0.2711 -0.3178 -0.2356 0.2538 -0.2332 0.1794 0.2696 -0.2047 0.2466 -0.2055 0.1794 0.3415 0.2182 0.3565 0.4182 -0.1502 -0.4277 -0.1526 0.2308 0.2356 0.4451 -0.1233 -0.1676 0.2221 0.2751 0.3755 -0.2103 -0.2451 -0.2379 -0.2134 -0.1802 0.2142 -0.2877 -0.2498 -0.2198 -0.3715 -0.1794 0.1747 0.1937 0.3360 0.1897 0.2458 -0.3486 -0.2055 0.2316 0.3130 0.2016 0.2885 -0.3138 -0.3549 -0.2964 0.1581 -0.3621 0.2292 0.3589 0.2791 -0.2522 0.2245 0.3447 0.2577 0.3043 0.1826 -0.1526 0.1328 -0.2245 0.2032 -0.3874 -0.2277 0.3881 0.2498 -0.3099 0.3241 -0.2292 0.5004 0.2925 -0.1462 -0.3976 0.1383 0.1968 -0.1375 -0.2150 -0.2419 -0.1787 0.1739 -0.5138 0.3067 -0.3486 -0.2727 -0.1960 -0.2435 0.1455 0.2008 0.2221 0.2055 -0.2008 0.3265 -0.1597 -0.3668 -0.2324 0.1755 0.2364 -0.2032 -0.4664 0.1304 -0.1352 0.2806 0.1834 -0.2221 0.3067 0.2158 0.3352 0.1391 -0.2403 0.3573 0.1415 -0.2332 0.2593 -0.2261 0.2403 0.2506 0.3526 0.3968 -0.1731 -0.4134 -0.1787 0.2877 -0.2522 -0.2111 0.1542 -0.2885 -0.2664 -0.4047 -0.3415 0.2174 -0.3004 0.3502 0.1368 0.2095 -0.2158 0.3415 0.2063 -0.2047 0.2419 0.2364 0.1636 -0.2372 0.1771 -0.2538 -0.1462 0.5787 -0.1328 0.3217 -0.1494 0.1747 -0.1921 -0.1755 -0.2111 -0.1874 -0.2016 -0.3099 -0.2403 -0.1676 -0.2704 0.3842 -0.1984 0.2964 0.1715 0.2285 -0.2490 0.2206 -0.2395 0.1652 0.4229 -0.1202 -0.2545 0.2609 -0.1700 -0.2324 0.2830 -0.2925 0.2332 0.3099 -0.2411 0.1684 -0.3067 -0.3660 0.2308 -0.2585 0.2443 -0.4877 -0.2364 -0.2632 -0.3708 -0.2095 0.2277 -0.3059 0.1708 0.1874 -0.2364 0.2182 0.2119 0.2261 0.3573 -0.2957 -0.2656 0.2609 0.1360 -0.3368 -0.1510 0.2506 -0.3281 -0.1708 -0.2585 -0.3281 0.1320 -0.1573 0.2490 -0.3194 -0.1897 -0.2933 -0.4221 0.2451 -0.3178 0.2316 -0.2846 -0.2791 -0.2316 0.1937 -0.1486 -0.2237 -0.4000 0.2379 -0.4482 -0.1233 0.2545 0.1676 0.1589 -0.1897 -0.3233 -0.2798 0.3447 -0.2308 0.2830 -0.1273 -0.1486 -0.1407 0.1217 0.3486 -0.2830 -0.2877 0.1700 -0.2245 -0.2609 -0.1739 -0.3486 0.2261 0.1897 0.2198 0.3652 0.2656 0.2838 0.1676 0.3628 0.2308 -0.2577 -0.1700 0.3130 -0.2846 -0.1486 -0.3146 0.2435 0.3447 0.1462 0.2632 0.4134 -0.3375 0.2095 -0.1439 0.2435 -0.2221 0.3265 0.3960 -0.1328 -0.2545 -0.4087 -0.1375 0.3312 0.2277 0.2332 -0.2704 0.2103 -0.2506 -0.2229 -0.2759 0.1787 0.3004 0.2711 0.3320 0.4490 -0.2134 -0.3755 -0.1747 -0.4055 -0.2451 0.2522 -0.1383 -0.1802 -0.2111 -0.2379 0.2656 -0.3542 0.1889 0.2490 0.3186 -0.1755 0.1850 0.3217 -0.2830 -0.3320 -0.3217 -0.2063 -0.2348 0.2071 -0.2585 -0.2182 -0.2174 -0.2482 0.1771 -0.3455 0.2324 -0.2719 -0.3281 0.2000 0.1399 -0.2490 -0.1913 -0.1945 0.1802 -0.2348 0.4569 -0.3202 0.1534 -0.2277 -0.2119 0.2237 0.1589 -0.3012 -0.2609 -0.1960 0.3059 -0.3194 -0.1715 0.2522 -0.4711 0.2063 0.2964 0.1423 -0.1858 0.2016 0.2229 -0.3107 0.4569 0.3138 0.3534 -0.1700 0.2245 -0.2522 -0.2356 -0.2087 0.1644 -0.3834 0.3099 0.2569" HIT_INDICES="0 1 25 27 28 29 77 87 89 105 116" ES_PROFILE="0.0909 0.1818 0.0727 0.1549 0.2458 0.3368 0.0190 0.0316 0.1138 0.0743 0.0783" RANK_AT_ES="29.0000" RANK_SCORE_AT_ES="7.6900"/>
  <DTG RANKED_LIST="SexDevelopmentGenesPRL_remapped.rnk" TEMPLATE="na_as_pre_ranked" GENESET="gene_sets.gmt#MIR524_5P" ES="0.3399" NES="1.3484" NP="0.1361" FDR="0.9452" FWER="1.0000" CHIP="ftp.broadinstitute.org://pub/gsea/annotations_versioned/Human_Gene_Symbol_with_Remapping_MSigDB.v7.5.1.chip" RND_ES="0.2498 -0.2419 0.4087 -0.1462 0.1684 0.2458 0.1360 0.3186 -0.2285 -0.3565 0.2846 0.1874 -0.2854 0.1850 0.2443 -0.2324 0.2308 0.2316 0.1810 0.3352 -0.1937 0.1889 -0.1462 -0.3534 0.2269 -0.3225 -0.1573 0.3494 0.1945 0.2364 -0.1889 0.2269 -0.2846 0.3542 0.2885 0.3146 -0.2632 -0.2206 0.1478 -0.3178 -0.2964 -0.2482 -0.4917 0.3415 0.2285 0.3320 0.1929 -0.1826 -0.2791 -0.2980 0.2411 0.2087 0.3755 -0.2435 0.3091 -0.2119 -0.2403 0.1320 -0.1850 -0.1945 -0.2664 0.3589 0.2743 -0.1913 0.2316 0.1202 0.2830 0.2411 0.2316 0.2372 -0.4577 -0.1937 0.2759 0.3660 -0.2063 -0.2047 0.1937 -0.2190 0.2237 0.1842 0.2498 -0.2553 0.1763 -0.2364 0.1265 0.1399 0.2806 0.2664 -0.2150 0.2443 -0.1225 -0.3130 0.2593 0.3130 -0.3233 -0.2047 -0.3478 -0.2016 0.2711 0.2150 -0.2838 -0.1874 0.1494 0.2711 -0.1494 0.2000 0.2625 0.2055 -0.1842 0.2530 0.1542 0.2206 0.2957 0.2443 -0.2435 -0.1810 0.3273 0.1613 -0.1929 -0.2656 0.2174 0.2198 0.2522 0.2498 0.1549 0.1502 0.1439 0.2324 0.2047 0.2538 0.1715 -0.1249 0.1225 0.2964 0.3621 -0.1636 -0.1984 0.4142 -0.1889 -0.3178 0.2356 -0.2593 -0.2403 0.1731 0.3138 0.2356 0.3328 0.3842 -0.2593 -0.3004 -0.2791 -0.1628 0.2917 0.3138 0.1573 -0.2269 0.1399 -0.2933 0.2000 0.3834 0.1621 -0.3565 -0.2411 0.1913 0.2221 -0.2174 -0.1494 -0.3715 0.2925 -0.1921 -0.2008 -0.4182 0.3273 -0.1486 -0.2032 -0.1162 -0.1874 -0.3320 -0.1739 0.3091 -0.1810 -0.1763 0.2348 0.2174 -0.2933 -0.2743 0.1897 0.2498 0.2055 0.2458 0.2245 -0.2482 -0.3194 -0.2047 -0.2024 0.2190 0.1549 0.2119 -0.2538 -0.2356 -0.2711 0.1794 0.3328 0.2087 -0.2190 -0.2846 0.2379 0.1747 0.3265 0.2443 -0.2419 -0.2870 -0.2261 -0.2190 0.1644 -0.1636 -0.2134 0.3012 0.2704 -0.2451 0.4451 -0.2443 0.2111 -0.2957 0.2364 0.1937 0.4008 0.2182 0.2498 0.3889 -0.2111 -0.3794 -0.2664 0.3138 -0.1945 0.1874 0.2830 -0.1747 -0.1273 0.1739 -0.2458 -0.3676 0.2798 -0.1368 0.2451 0.1621 -0.1818 -0.3621 -0.3960 -0.2625 -0.2617 -0.2451 -0.2261 0.1423 -0.2372 0.2182 -0.2356 0.1589 -0.1502 -0.3178 -0.1502 -0.1636 -0.3874 -0.3194 -0.2506 -0.2838 0.2364 0.1889 0.3043 0.2277 0.2174 0.4182 -0.2522 -0.1881 -0.3834 0.1897 -0.1929 0.2482 0.2356 -0.2569 0.4569 -0.2221 0.2316 0.3059 -0.3715 0.3455 -0.2783 0.2877 -0.2403 -0.3621 -0.2292 0.2569 -0.2585 0.2000 0.4490 -0.2190 0.2087 0.1676 -0.1897 0.1209 -0.1534 -0.3067 0.3486 -0.1375 -0.1628 -0.4885 -0.2933 -0.3921 0.2190 -0.2577 0.3802 -0.2791 0.2585 -0.2261 0.1929 0.2308 0.3146 -0.1858 -0.2743 0.2783 -0.2182 0.2719 -0.2142 -0.4000 -0.2379 -0.2071 0.2316 -0.3455 0.3621 -0.1715 -0.2221 -0.1826 -0.1755 -0.2055 -0.1652 0.1589 -0.2158 -0.2016 0.4087 0.1470 0.2206 0.1889 0.3281 -0.1708 -0.2308 -0.1850 0.2585 0.2617 0.2711 0.1771 -0.2980 -0.1399 -0.2229 -0.2095 -0.2008 0.2150 0.3447 -0.2933 -0.2490 0.2047 -0.2403 -0.3447 0.1889 0.3573 0.2538 0.3652 0.2348 0.2182 -0.2933 -0.2972 0.2482 -0.2719 0.3534 0.2435 0.2158 0.3059 -0.1573 0.1921 -0.2237 0.1747 -0.2443 -0.1581 -0.3913 -0.2047 -0.2704 0.2372 -0.1708 0.2071 -0.3802 0.2577 -0.2569 0.1573 -0.2980 -0.1874 -0.2055 0.2087 -0.1976 -0.3304 -0.3043 -0.1850 -0.2719 0.2925 0.2158 0.1739 0.1874 -0.2530 0.3281 -0.2443 -0.2577 0.3130 -0.1968 -0.1826 -0.2569 0.1834 0.1407 -0.3328 -0.1470 -0.3328 -0.2972 0.1960 -0.3399 -0.3526 0.3217 -0.2324 0.1968 0.2095 0.1984 -0.2791 -0.2087 0.3043 0.3881 -0.4142 0.2095 0.1889 -0.2545 -0.1755 0.2047 0.2656 0.2625 -0.3289 0.2364 -0.2617 0.2545 0.2704 0.3328 -0.2032 -0.3352 -0.5138 0.2791 -0.2379 -0.2206 -0.2798 -0.3067 -0.4047 0.1281 0.3051 0.2277 0.3312 0.1984 0.3304 0.2838 0.1960 -0.1826 0.2577 -0.2419 0.1794 -0.2158 -0.3534 0.1913 0.2458 -0.1937 0.1842 0.2372 0.2893 0.2269 0.2016 -0.3241 -0.2119 -0.2047 0.3391 0.2174 0.3312 0.2182 0.2870 0.4174 -0.4585 -0.1621 -0.3067 -0.1202 -0.2585 -0.1826 -0.3059 -0.1794 0.2332 0.1984 -0.2759 -0.2545 0.3051 0.2379 0.1549 0.2024 -0.2174 -0.1644 0.3439 -0.1621 -0.2838 -0.2277 -0.2316 -0.2767 -0.2609 0.1700 -0.1968 -0.3051 -0.1549 -0.2435 -0.2838 -0.2538 -0.1715 0.3478 0.4047 0.4150 0.1763 0.3581 0.1581 0.3668 -0.1660 0.2680 0.3652 -0.3312 0.2190 -0.3012 -0.3099 0.2751 0.2451 0.2190 -0.1929 0.1423 0.1810 -0.3676 -0.1549 -0.2308 0.1747 0.1676 -0.1478 -0.2095 -0.4269 0.2490 0.2182 0.3399 0.2419 -0.2751 0.2364 0.1826 0.3178 -0.3881 0.1542 -0.2696 -0.2111 -0.2719 0.5138 -0.3194 0.2332 0.2055 -0.2269 0.3581 -0.2158 0.2609 -0.2672 0.2522 -0.1494 -0.2190 -0.3360 -0.2854 -0.2964 0.1834 0.2403 -0.1945 0.2411 -0.2316 0.2142 0.2972 0.1929 -0.2522 -0.2055 -0.2435 0.1945 0.1984 -0.2071 -0.4008 0.2885 0.3439 0.3312 -0.1415 0.2024 0.2719 -0.1684 -0.1668 -0.2846 -0.3478 0.2957 0.2696 0.4229 -0.3360 -0.2830 0.1723 -0.3146 -0.2957 0.2585 -0.3194 -0.2482 0.2063 -0.2877 -0.1652 0.1889 0.1447 0.2538 0.2917 0.2348 -0.1597 0.2024 -0.2356 -0.2625 -0.1644 -0.2190 0.1881 -0.2285 -0.3660 -0.4964 -0.2545 -0.3360 -0.1399 0.3913 -0.2316 0.1889 -0.2348 -0.4174 0.2538 -0.3542 0.1897 -0.2016 -0.2443 0.2617 0.4008 -0.2625 0.1794 0.3012 -0.2593 0.2071 0.1929 -0.2356 -0.2308 0.3755 -0.2893 -0.1889 0.1115 -0.1850 0.3676 0.2522 0.2846 0.3099 0.1771 0.1415 0.2348 -0.3502 0.2877 -0.2435 0.1399 0.3043 -0.1842 0.3067 0.1810 0.1423 -0.1874 0.3043 0.2198 -0.3059 0.2198 0.1542 0.2198 0.4451 0.2095 -0.3225 -0.3091 0.2522 0.2261 -0.1715 0.2933 -0.2411 -0.1755 0.1858 0.2332 -0.3368 0.3265 -0.1968 0.1874 0.2008 -0.4964 0.2411 -0.4269 -0.3581 -0.3051 0.4403 0.2348 0.1676 0.2008 -0.2372 -0.2269 -0.2632 -0.1336 0.2759 -0.2024 0.1581 -0.1217 0.2458 -0.2696 0.3708 0.1889 -0.3763 -0.1360 -0.1636 0.1842 0.2743 -0.3099 0.4190 -0.1383 0.3415 -0.2798 0.1881 0.2150 -0.2269 0.1573 0.3502 -0.2332 -0.2221 0.1415 -0.2522 -0.4356 -0.1960 -0.3542 0.2245 0.2759 -0.2356 0.2047 0.4024 -0.2585 0.1897 -0.1913 -0.2095 -0.2024 0.1684 -0.3320 0.3067 -0.4877 0.1881 -0.2379 -0.2261 0.2435 0.5146 -0.2111 -0.2672 0.2419 0.2063 -0.1138 -0.1739 -0.2585 -0.3542 -0.2522 0.2071 0.5613 0.2957 0.2229 0.4095 0.3542 0.3652 0.2522 0.2229 -0.2632 0.1874 -0.2743 0.1320 -0.3455 -0.2435 -0.2704 0.1874 0.2443 -0.1937 -0.1897 0.2925 -0.2032 0.2095 -0.2356 0.2696 0.2119 -0.2364 0.2925 -0.2190 -0.2458 -0.3486 -0.2047 0.2933 0.2593 0.4957 -0.2743 -0.2632 -0.4569 0.4791 -0.2569 0.2696 -0.3012 0.2838 0.1652 -0.4324 0.1984 -0.2142 0.2443 -0.3360 -0.2221 0.2830 -0.2522 0.3194 0.2530 -0.3194 0.1747 0.2047 0.3067 0.3020 0.3281 -0.2917 0.2348 0.2917 -0.2885 -0.2530 0.3233 -0.1826 0.2245 0.2419 0.2285 -0.2150 -0.4791 0.3312 -0.2893 -0.1597 0.3004 0.2593 0.1526 0.2482 0.3059 0.2696 -0.3107 -0.2704 -0.3360 -0.2593 -0.2617 -0.2182 0.1526 0.2269 0.2711 -0.2925 -0.2324 -0.1534 0.2743 -0.2016 0.1233 0.3391 0.1960 0.1581 0.1542 0.4704 -0.2364 0.1708 -0.1913 -0.3241 -0.1589 -0.3273 0.2308 -0.2751 -0.2277 -0.2324 -0.2498 -0.2047 0.2538 -0.4498 0.4103 0.1708 -0.3763 -0.2870 0.1921 0.3186 0.3628 0.3360 0.1304 -0.1557 0.2806 0.1178 -0.1794 0.1874 0.2458 -0.4435 0.2008 -0.3581 -0.1850 -0.1834 -0.3273 0.2095 0.2830 -0.4229 -0.2964 -0.3929 -0.2356 -0.2182 -0.2632 -0.3194 0.2356 0.2917 -0.2885 -0.1874 0.2664 0.2237 0.3787 -0.3881 -0.3802 -0.4095 0.1360 -0.2047 0.2419 -0.3225 0.2625 -0.1834 0.4522 0.2877 0.3715 0.2277 -0.2063 0.1581 -0.2308 -0.4356 0.2704 0.2972 0.1542 0.1478 0.2783 -0.2047 0.2016 -0.3968 -0.2277 -0.3352 -0.1755 -0.3067 0.2838 -0.2277 -0.3312 0.2498 -0.1621 -0.2711 0.3542 0.1897 0.3613 0.1510 0.2063 -0.2759 -0.2372 0.2530 -0.1684 0.3834 0.1423 -0.3826 0.1937 0.2324 -0.1984 -0.3233 -0.2372 -0.1913 -0.1771 0.3447 -0.1874 -0.3225 -0.1628 0.2182 0.2870 0.3660 0.2071 0.4016 0.2767 -0.3130 -0.1763 0.1723 0.3004 0.2435 0.2933 -0.3976 -0.1565 0.1423 -0.1794 0.2964 -0.3739 0.2261 0.2577 -0.2134 -0.1486 -0.2743" HIT_INDICES="1 5 15 25 30 38 50 60 63 104 112" ES_PROFILE="0.0822 0.1470 0.1597 0.1723 0.2285 0.2585 0.2538 0.2664 0.3399 0.0830 0.1130" RANK_AT_ES="63.0000" RANK_SCORE_AT_ES="0.4900"/>
  <DTG RANKED_LIST="SexDevelopmentGenesPRL_remapped.rnk" TEMPLATE="na_as_pre_ranked" GENESET="gene_sets.gmt#GOBP_REGULATION_OF_CELLULAR_LOCALIZATION" ES="0.3399" NES="1.3494" NP="0.1291" FDR="0.9543" FWER="1.0000" CHIP="ftp.broadinstitute.org://pub/gsea/annotations_versioned/Human_Gene_Symbol_with_Remapping_MSigDB.v7.5.1.chip" RND_ES="-0.1889 -0.1470 -0.2403 -0.3447 -0.2158 0.4000 0.2680 -0.4150 -0.4134 -0.2411 -0.1225 -0.3154 -0.1542 0.2941 0.2000 -0.3486 0.2055 -0.2103 -0.3186 -0.2206 -0.2870 -0.4356 -0.1976 0.2435 -0.3130 0.2308 -0.2925 -0.3107 -0.2403 -0.3051 -0.1731 0.1976 -0.4411 -0.3146 0.2182 0.1660 -0.2142 -0.2877 -0.1636 -0.1399 -0.1921 0.2419 -0.2941 -0.1320 0.2711 -0.3067 0.3265 0.1897 0.2482 -0.2356 0.2071 0.1984 -0.2103 0.2609 -0.3051 -0.3534 -0.2846 0.4095 -0.1937 -0.1937 -0.1834 0.1834 -0.1747 -0.3233 -0.3281 0.2111 0.3391 0.3787 -0.2617 0.1581 -0.3312 -0.1281 0.2617 0.2530 -0.2632 0.1850 -0.3960 -0.2933 0.2395 -0.3225 -0.1881 0.2711 0.1375 0.2419 0.3834 -0.3715 0.2711 0.1573 0.2182 0.1004 0.2743 -0.1929 0.2498 0.2664 0.2538 0.2656 0.4538 -0.2000 -0.2664 0.2751 -0.3352 -0.2008 -0.2704 -0.3494 -0.3565 0.2182 -0.1708 -0.3581 -0.2458 -0.1613 0.2870 -0.1755 -0.2229 -0.1763 -0.4016 0.2285 0.2261 -0.1984 0.2174 0.2490 0.1889 0.2617 0.3802 0.2696 -0.1889 -0.3447 -0.3265 -0.1352 -0.2656 -0.1889 -0.2577 0.3621 -0.3668 0.2609 -0.2656 -0.1755 -0.2277 0.2530 0.3225 -0.2838 -0.2711 0.1960 -0.2379 0.2443 0.2767 -0.2308 -0.4395 0.2111 0.1668 -0.2324 -0.4308 0.3020 -0.4522 0.2237 0.3194 0.3415 -0.2751 0.2498 -0.2411 -0.1581 -0.1478 0.2261 0.2024 0.1850 -0.3059 0.1225 0.2150 -0.2403 -0.2356 -0.2838 0.1771 0.3621 0.3004 -0.2119 -0.3241 -0.4221 0.2229 -0.4103 0.2972 -0.2957 0.2047 0.1194 -0.1929 0.2885 0.1984 0.2356 0.3494 -0.2435 -0.2269 -0.2277 -0.2245 -0.2656 -0.2585 0.2316 0.2593 0.2261 -0.3043 0.1739 -0.3304 -0.2443 0.1676 -0.1763 -0.2403 -0.2158 -0.1802 0.2316 0.2917 -0.2190 0.1787 -0.2972 -0.2103 -0.1937 0.1913 0.3439 -0.3012 -0.1249 -0.3439 0.3502 -0.3202 -0.2047 0.2032 0.2245 -0.3320 0.1289 0.1534 -0.2182 -0.1542 0.2261 -0.1826 -0.1723 -0.1715 -0.1415 -0.2395 0.2490 -0.3067 0.2838 0.3012 -0.2830 0.2443 -0.1565 0.3802 0.2609 0.2791 -0.2458 -0.2111 -0.2617 -0.1723 0.1621 -0.2545 -0.2569 -0.3012 -0.2419 0.2277 -0.1794 -0.3130 0.2134 0.1842 0.2182 -0.2806 -0.3913 -0.2435 0.1921 -0.3708 0.2277 0.2158 0.1542 -0.2451 -0.2356 0.3534 0.3842 -0.1755 0.2482 0.3929 -0.2482 -0.1668 0.3352 0.2316 0.2609 -0.3225 -0.3265 0.1597 -0.2111 -0.1929 -0.3059 -0.2680 0.3976 -0.1455 -0.1700 0.2364 0.4047 0.2482 0.2411 -0.1739 -0.1597 -0.1660 0.3621 0.1715 0.3067 -0.2711 -0.2451 0.2071 -0.3391 -0.3051 0.1960 -0.1636 -0.1557 0.2545 -0.1186 -0.1842 0.2150 0.2198 -0.3755 0.2316 -0.2585 -0.2055 0.2743 0.3715 -0.2538 -0.1984 0.2237 -0.2403 0.1984 -0.2458 0.1739 -0.3494 0.2198 0.2545 0.3012 -0.2664 0.3304 0.3628 0.1700 0.1881 0.1676 -0.1810 0.3059 -0.2150 0.1676 0.2206 0.1542 -0.2395 -0.2221 -0.2364 0.3360 0.5051 0.2846 0.4063 -0.4870 0.2182 -0.3154 0.3059 0.2964 0.1913 0.1723 0.2443 -0.3660 0.2846 0.1976 0.1494 0.2364 -0.1826 0.2229 -0.1945 0.1613 -0.2759 -0.1375 -0.1613 -0.3589 0.1787 0.1597 0.3028 0.3534 0.1684 -0.3881 0.2719 -0.3708 -0.1265 0.2553 0.1115 0.1889 0.5320 0.2569 0.1549 -0.2925 0.2008 0.1186 0.2364 -0.2142 0.2190 0.2877 0.1628 -0.2838 0.3051 0.2751 0.3217 0.2743 0.2719 -0.3012 -0.1850 -0.2545 0.1968 0.2221 -0.2743 -0.3312 0.3399 0.1834 -0.2751 0.1652 -0.2569 -0.3881 -0.2119 0.2332 0.2577 0.2063 -0.2893 0.3889 -0.3447 0.2838 -0.3834 -0.3202 -0.2324 0.1462 -0.3652 0.3281 0.1652 0.2182 -0.1644 0.2538 0.2545 -0.3043 0.1794 0.2364 -0.2538 0.1486 -0.3043 0.1123 0.1700 -0.2830 0.1407 -0.1755 0.4190 0.0972 -0.1652 0.2403 0.3660 0.1723 -0.2111 -0.2846 -0.3968 -0.1407 0.3802 0.1320 0.2395 -0.1787 0.2063 -0.4743 0.3842 -0.1652 -0.1542 0.2577 -0.2332 -0.1549 -0.2759 -0.1700 0.3668 0.1945 0.3447 -0.2506 -0.1415 -0.2632 0.2609 -0.2174 0.1945 -0.1731 0.3273 0.2063 -0.2032 -0.1399 0.2854 -0.2830 0.1130 -0.1881 0.1265 -0.1526 -0.2245 0.1913 -0.2933 -0.1660 0.2980 0.3233 0.1976 0.2711 -0.1652 -0.2545 0.2316 -0.2696 -0.4617 -0.3273 -0.1565 -0.3202 -0.3154 -0.3217 0.1921 0.4711 0.1399 0.1415 0.4008 -0.2348 -0.3146 0.2158 0.1834 -0.2751 0.3399 -0.2443 -0.2885 -0.2379 -0.2885 -0.2917 0.2111 -0.2617 0.1834 -0.1755 0.2846 -0.1684 -0.3700 0.2838 0.2395 0.1613 0.3715 0.3407 0.1383 0.1526 -0.1613 -0.4569 0.1241 0.2395 0.2000 0.3059 0.3265 0.5447 0.2332 -0.2957 -0.2047 -0.1897 -0.2403 -0.4451 0.2964 -0.2522 0.2482 -0.2585 0.3273 -0.1794 0.3059 -0.2490 0.2917 0.1502 0.3099 0.4182 0.2719 -0.2324 -0.2933 0.2277 0.2000 0.2221 -0.2806 -0.3526 0.2285 0.4498 0.1676 -0.1328 0.2498 0.2071 -0.2530 -0.2356 0.2806 -0.2696 0.2664 0.1826 0.2348 -0.3328 -0.3391 -0.2538 -0.2032 0.2783 0.2308 0.2759 0.1360 -0.2055 0.1834 0.4451 0.3233 -0.1976 0.2285 -0.1549 -0.2316 -0.1834 -0.2609 0.2545 0.3138 0.1676 0.2759 0.3091 0.2229 0.2103 -0.3660 -0.1968 -0.2024 0.2522 0.2704 0.2277 0.3628 0.1960 -0.1787 0.2364 -0.2063 0.2379 0.2877 -0.2877 -0.1549 -0.1708 -0.2142 -0.3439 0.2617 0.1636 -0.3486 0.3154 0.2830 0.3613 0.3700 0.2395 0.3312 0.2466 0.2055 0.1921 0.2435 -0.2111 -0.1802 0.4016 -0.1755 0.2261 -0.2016 -0.3534 -0.1826 -0.1897 -0.3281 -0.3265 0.1858 -0.2221 -0.2364 0.1265 0.3921 0.1755 0.1715 0.1304 -0.1684 0.3020 -0.2261 0.3091 0.1960 0.2964 -0.2095 0.1929 0.1328 0.1897 -0.2261 0.2877 0.4656 -0.2411 0.3273 0.2482 0.1810 0.3399 0.2198 0.2443 0.2134 -0.2055 0.5130 -0.1573 0.3573 -0.1526 -0.2379 0.4221 0.1312 0.2316 -0.1763 0.2964 0.2324 0.2490 -0.1660 0.3012 0.2063 -0.2000 -0.2308 0.2522 0.1787 -0.3881 0.2545 -0.3146 -0.3929 0.2332 0.2791 -0.2190 0.2174 0.3099 0.4103 0.3565 -0.2419 -0.1099 0.1723 -0.2403 0.2458 -0.2972 -0.2055 0.2411 0.2134 -0.1826 0.2759 0.3178 -0.2806 -0.1478 0.3099 0.2798 -0.1375 -0.1502 -0.1542 -0.2877 -0.1652 0.1534 0.2419 -0.2348 0.4261 -0.3739 -0.2893 0.1597 0.1897 -0.1921 -0.2696 0.2182 0.2095 -0.2490 -0.2435 -0.3447 -0.2190 0.1415 0.1684 -0.2609 -0.2443 -0.1304 -0.2435 -0.1889 0.2356 0.2419 -0.2783 0.1818 0.3929 0.2008 -0.3700 0.3202 -0.2324 -0.1407 -0.3621 0.2324 -0.2530 0.2743 -0.5138 0.1794 0.2190 0.2261 0.2846 -0.3534 -0.1755 -0.2625 0.2838 -0.2277 0.2095 0.4150 -0.1976 -0.3178 0.3494 0.2498 0.3012 -0.1771 -0.2585 0.2008 -0.2277 0.1676 -0.1802 -0.2087 -0.2980 0.1668 -0.1676 0.2704 0.1383 -0.1249 0.3289 0.2498 0.5043 -0.2269 -0.2704 -0.3265 0.2964 -0.2759 -0.1874 -0.2656 0.2530 -0.3889 -0.2324 -0.1209 0.2087 -0.2585 -0.2704 -0.2395 0.2395 0.2917 0.2751 0.2111 -0.1842 0.2277 0.2640 0.1684 0.2095 -0.2103 0.1921 0.2269 -0.2972 0.2008 -0.1573 0.4016 -0.2245 -0.1858 0.1921 0.3107 0.2545 0.3217 -0.2047 0.3107 -0.4229 -0.1929 -0.2332 0.1439 0.1810 -0.3668 0.2071 -0.4569 0.2134 0.3020 -0.2221 0.1565 -0.1874 -0.3217 -0.1700 0.1984 -0.2830 0.2206 0.2134 0.3091 0.3763 0.1881 -0.2071 -0.2032 0.2656 -0.3613 0.2229 0.3526 0.2221 -0.2158 0.2285 0.1320 0.2719 0.1842 -0.2538 0.2830 -0.3929 0.1755 0.2791 -0.2008 -0.4182 0.1099 -0.2925 0.2063 -0.3407 -0.2443 -0.2308 -0.2664 0.2221 0.1526 0.1613 0.2364 -0.1336 0.1929 0.2696 -0.2103 0.3233 0.2411 0.2917 -0.2466 0.3755 0.1383 -0.2877 -0.2269 0.3146 0.2711 0.1597 0.2063 0.3407 0.3534 0.4047 0.2933 -0.2577 -0.2458 -0.2680 -0.2530 0.4696 -0.2711 0.2198 0.2798 0.2980 -0.3281 -0.3020 -0.3178 -0.1787 -0.1937 -0.2142 -0.3391 0.2593 -0.2569 0.3225 0.1881 -0.3368 0.2538 -0.2696 0.3621 0.2134 -0.3929 0.2229 0.2972 0.2348 0.1526 -0.3534 -0.2609 0.3028 -0.3913 0.3225 -0.3415 -0.2767 -0.2261 -0.2798 -0.2261 -0.3178 0.1787 0.3107 0.1826 0.2451 0.2063 -0.2016 0.2063 0.4308 0.2830 0.1723 0.3194 -0.2451 -0.2316 0.2656 -0.2379 -0.3273 0.3130 0.3178 -0.2134 -0.1739 0.2071 -0.1826 -0.3099 0.2087 -0.2941 -0.2893 -0.1391 0.3312 0.1565 -0.3115 0.2893 -0.1858 0.2506 0.2727 0.3241 -0.1486 -0.2806 0.2111 -0.1945 0.1249 0.2395 0.1874 0.1834 0.2759 0.2055 -0.3447 -0.3194 -0.2087 0.4261 0.3233 -0.2348" HIT_INDICES="3 8 9 17 39 43 52 61 63 104 105" ES_PROFILE="0.0648 0.1209 0.2119 0.2419 0.1502 0.2150 0.2364 0.2577 0.3399 0.0830 0.1739" RANK_AT_ES="63.0000" RANK_SCORE_AT_ES="0.4900"/>
  <DTG RANKED_LIST="SexDevelopmentGenesPRL_remapped.rnk" TEMPLATE="na_as_pre_ranked" GENESET="gene_sets.gmt#MIR520D_5P" ES="0.3399" NES="1.3495" NP="0.1445" FDR="0.9674" FWER="1.0000" CHIP="ftp.broadinstitute.org://pub/gsea/annotations_versioned/Human_Gene_Symbol_with_Remapping_MSigDB.v7.5.1.chip" RND_ES="0.3613 -0.2356 -0.1684 0.2111 0.4609 0.3976 -0.2221 -0.2751 -0.1984 0.2941 -0.3107 0.2569 -0.2016 -0.1960 0.4229 -0.2933 0.1794 -0.2292 -0.3328 0.3565 0.3004 0.3447 0.2767 0.3874 0.1700 0.2150 -0.2664 0.1976 0.2443 0.3130 0.3708 0.1913 -0.3415 0.1621 -0.2506 0.2632 0.2538 0.1644 -0.1960 0.3020 0.1486 0.2142 -0.1984 -0.1747 -0.3968 0.2174 0.1478 -0.3186 -0.2585 -0.2466 0.1968 -0.3154 -0.2269 -0.3502 0.1826 0.2593 0.2490 0.2292 -0.2545 -0.3067 0.2806 0.1549 0.1391 0.2403 0.3708 0.1447 0.3447 -0.2158 -0.2767 0.1202 -0.3391 0.3012 0.2198 0.3265 -0.2838 0.1858 -0.2625 -0.2198 -0.1636 0.3138 0.1874 -0.0822 0.1439 -0.3186 0.2221 0.2451 -0.1747 -0.2957 0.2617 -0.2087 0.2719 -0.2609 0.2221 -0.2632 -0.2625 -0.1526 0.3265 -0.5225 0.2625 -0.1383 0.2743 -0.3004 0.2047 0.2506 0.3043 -0.3043 -0.2324 0.2095 0.1810 0.2071 0.1636 -0.3020 0.3368 -0.1265 -0.3573 0.3415 0.3652 0.2522 0.1723 -0.1621 0.2324 0.1747 0.1676 -0.2530 0.3486 -0.2245 0.2237 0.1652 0.5565 -0.1542 0.1249 0.2680 0.2055 0.1581 -0.1328 0.3968 0.1368 -0.2103 -0.2087 0.3391 0.2798 -0.2411 0.2791 -0.1968 -0.2743 -0.2142 -0.2261 -0.0980 -0.2111 0.2632 -0.1826 -0.3565 0.1502 -0.1802 0.2759 0.3976 0.2316 -0.2174 -0.1510 0.2316 0.2522 0.2348 0.2980 -0.2791 -0.1549 0.1225 -0.3186 0.1510 -0.1976 0.1336 0.2553 -0.3494 0.1723 -0.4443 -0.1628 0.1581 0.3178 0.2285 0.2759 -0.2490 -0.2719 0.1423 0.5178 -0.3178 -0.2324 0.2277 0.3352 0.2134 0.2530 -0.4403 0.4277 -0.2838 -0.2000 0.3178 0.2348 0.2119 -0.2182 -0.1968 0.1549 -0.3478 -0.4000 -0.2696 -0.3051 -0.2174 0.3273 0.2119 -0.4490 -0.3826 0.4356 0.4308 -0.1700 0.2451 -0.3534 0.3613 0.2964 0.1439 0.3581 -0.2964 0.2640 -0.1984 0.2569 0.2545 -0.2925 -0.1708 -0.1858 -0.2458 -0.2751 0.2348 -0.1913 0.2577 -0.1929 0.1921 0.1937 0.3708 -0.4055 -0.2506 -0.3067 0.4348 -0.2348 0.3960 -0.1526 -0.2759 -0.2008 0.3273 -0.2221 -0.3755 -0.2324 -0.2711 0.1810 0.2277 -0.3281 0.1296 0.2308 -0.2103 0.3217 -0.1881 -0.2316 -0.2174 -0.1794 0.2458 -0.3794 0.4925 -0.2617 0.3755 -0.2798 -0.1486 -0.1304 -0.2451 -0.2545 -0.2925 0.2158 -0.1771 -0.2016 -0.2142 -0.1850 -0.1368 0.2411 -0.1652 0.1850 -0.2055 -0.1573 -0.1486 -0.2332 -0.3020 0.3273 -0.1613 0.1810 -0.2506 0.2134 -0.2308 0.2443 -0.1708 -0.2221 -0.2972 0.1921 -0.1273 -0.1581 -0.2261 0.2269 0.3012 -0.2134 -0.2411 -0.1968 -0.3004 0.2229 -0.2538 0.3012 0.2269 0.1636 0.3534 0.1415 0.2245 0.3826 0.1929 0.1889 -0.1652 -0.2087 -0.2174 0.2071 -0.1059 -0.3194 -0.4830 -0.2158 0.2569 0.2095 -0.2032 0.2411 0.2751 -0.1802 0.2221 -0.1929 0.3265 0.3107 0.2119 -0.3439 0.3059 -0.2498 0.2593 0.2190 0.3154 -0.2656 -0.2435 0.2348 0.4664 0.4490 -0.3004 -0.2783 -0.1937 -0.2047 0.2538 0.2854 0.2451 -0.3004 -0.3960 -0.2000 0.2798 0.2522 0.3043 0.2332 0.1731 0.2071 -0.2182 -0.4482 -0.4917 -0.2625 -0.2617 -0.2870 0.2719 -0.2545 0.2482 -0.2609 0.1968 0.1478 -0.2063 -0.2767 0.1850 0.3589 0.1051 -0.2324 -0.1123 -0.1281 0.2071 0.3099 0.1960 -0.1391 -0.2047 -0.3352 -0.2261 0.1913 0.1328 0.2095 -0.2324 -0.3613 0.2142 -0.3921 -0.1589 0.3621 0.1929 -0.3217 -0.2759 0.2696 0.1621 0.1771 0.3178 0.4482 0.1858 -0.2672 0.2055 -0.4482 0.1534 0.1202 0.3613 -0.4229 0.2221 0.3447 0.2846 0.2142 -0.3399 -0.4261 0.3526 0.2538 -0.3668 -0.2134 -0.1399 -0.2458 -0.2877 -0.3178 -0.3415 -0.1660 0.2206 -0.1739 0.4577 -0.3360 -0.3304 0.2372 0.2182 0.1589 -0.2419 -0.3146 -0.4221 -0.2142 0.2711 0.2237 0.3312 -0.2711 0.3312 0.3186 0.2142 0.3281 0.2174 -0.2917 -0.2348 -0.2656 0.1628 0.2617 0.1874 0.4451 0.2545 -0.2269 0.2656 -0.1439 -0.3700 0.1383 0.2087 -0.2356 0.1802 -0.2609 -0.2569 0.3929 -0.2158 0.1723 -0.1652 -0.2917 -0.2798 0.1960 -0.2435 -0.1676 -0.2917 0.1328 -0.2198 -0.1486 0.2198 -0.2229 0.3375 0.2696 -0.2791 0.4016 0.2553 -0.2095 0.1565 0.3012 0.1565 0.1763 -0.1763 -0.2917 0.1960 0.1984 -0.2466 0.1328 0.2348 -0.3194 -0.3573 0.1146 -0.3202 0.1945 0.3233 0.1589 -0.3755 -0.2593 0.2047 -0.3130 -0.1755 -0.3099 0.1439 0.2190 0.2292 0.2379 -0.3874 -0.1921 -0.1534 -0.3154 -0.1858 -0.2482 -0.1802 -0.2095 0.1794 0.1486 -0.2838 -0.3834 0.1715 0.2933 0.4150 -0.2198 0.2925 0.2672 0.1858 0.2538 0.3233 -0.1715 0.2451 0.2846 0.2632 -0.1375 0.1889 0.1565 0.2791 -0.3146 -0.1968 0.1826 -0.3526 -0.4569 -0.4261 -0.4964 0.1794 -0.2711 -0.2522 0.3004 -0.2625 -0.3352 0.3739 0.2379 -0.1913 0.1889 -0.1858 0.2047 0.1652 -0.3478 0.2277 -0.2190 -0.1960 -0.2024 -0.1676 -0.3573 -0.2877 -0.2356 0.2269 -0.2846 0.2158 -0.2229 -0.1794 -0.1826 -0.2277 -0.3360 0.3589 -0.1755 0.1715 0.1858 0.4316 -0.3842 0.3494 -0.2103 0.2016 0.3581 0.2577 0.2980 -0.2190 -0.4490 0.3399 0.2538 0.2490 0.2134 -0.1486 -0.2593 -0.3628 0.2134 0.1834 0.2451 0.3668 -0.3328 -0.2221 0.2498 0.1810 0.3407 0.2498 -0.2545 0.2798 -0.1534 0.2103 0.3273 0.2229 0.3289 0.2395 -0.3391 -0.1700 0.2419 0.4364 -0.2806 0.1834 0.3660 -0.3573 0.3225 0.3826 0.2696 -0.2451 -0.2767 0.2245 -0.1715 -0.1960 -0.1850 0.2846 -0.2008 -0.1826 -0.2877 0.1755 0.1921 -0.3059 0.2846 -0.2150 0.2893 -0.1423 0.1850 0.3881 -0.1945 -0.2530 0.1929 0.2569 0.2016 0.1676 0.2403 -0.2672 -0.2324 -0.2719 -0.4087 -0.1715 -0.2237 -0.3154 0.3565 0.1320 0.3526 0.3573 0.2530 -0.2957 0.2119 -0.2704 -0.2095 0.2917 0.3660 0.1455 0.2791 -0.1747 0.2063 -0.2925 -0.3391 0.4190 0.2980 0.3368 0.2190 0.1668 0.2443 0.4008 -0.2925 -0.1739 0.1889 -0.2174 -0.1439 0.2419 -0.2016 -0.3628 0.2632 -0.2174 -0.2403 -0.3265 -0.2316 0.3747 -0.2743 -0.2498 0.2356 0.1976 -0.1668 0.2783 0.2403 0.4008 -0.3067 0.2047 0.2451 0.1194 -0.2237 -0.1676 -0.2972 -0.1968 -0.1929 -0.2545 -0.1968 0.1613 0.2221 -0.1826 0.2403 -0.2530 0.2767 0.2545 -0.2538 -0.2308 0.2506 0.1747 -0.3186 -0.2656 0.2372 0.1391 -0.2047 -0.2000 0.2458 -0.2553 -0.3399 -0.4530 -0.3146 -0.2672 -0.2063 -0.1383 0.2324 -0.2229 0.2498 -0.2221 -0.2000 0.2719 -0.3802 -0.2119 0.3881 0.2198 -0.1787 -0.2237 -0.2411 -0.2506 -0.3794 0.1542 0.2893 0.2134 -0.4308 0.3067 -0.1399 0.1850 -0.2348 -0.3217 -0.3486 0.1194 -0.2458 -0.3099 -0.2269 -0.2577 -0.1929 0.2806 0.1589 0.1423 -0.1897 0.1613 0.2838 -0.2451 -0.1636 0.2830 0.1375 0.1818 -0.2237 -0.2696 0.2047 -0.3874 0.2332 0.1660 0.2190 -0.2237 -0.2759 0.4277 -0.2190 0.2798 0.2672 0.1526 -0.2182 0.1296 -0.1881 -0.1960 0.2403 0.2245 0.2308 -0.2411 0.2047 0.1874 0.1676 0.2783 -0.3265 -0.3755 0.2324 -0.3067 0.3178 0.1439 0.2885 0.2372 0.1739 -0.3968 0.2656 0.2008 -0.1794 0.1494 -0.2087 0.3004 0.2490 0.2672 -0.4403 0.1684 -0.1478 0.1794 0.2538 -0.2142 0.1684 0.3391 0.2798 0.4142 -0.2332 -0.2103 0.2087 -0.4269 0.1581 0.1636 0.3099 0.1771 0.3202 0.3012 0.1700 -0.2538 -0.2980 0.4316 -0.2221 -0.2846 0.2277 -0.2443 0.2964 0.4577 -0.1739 0.2870 0.2411 0.2838 -0.1391 0.2964 0.3407 -0.1913 0.3091 -0.4047 0.1984 0.1810 -0.1684 -0.2443 -0.2063 -0.2008 -0.2767 0.2672 -0.2609 -0.1826 0.2957 -0.1976 -0.2063 0.2229 -0.2759 -0.2008 -0.3542 0.2980 -0.2632 0.1739 -0.3059 0.2980 -0.3976 -0.1842 -0.2893 0.2087 -0.1565 0.3676 -0.1549 -0.2055 0.2024 0.1391 0.2451 0.3708 0.2917 -0.2443 -0.2198 -0.2680 0.2830 -0.1423 0.2538 0.1802 -0.2522 0.1375 0.3399 -0.3960 -0.3186 0.2838 0.2443 0.1715 0.1265 0.1549 0.1708 -0.3265 -0.1455 0.1984 0.1723 0.1739 0.1194 0.4538 0.4569 0.2593 -0.4221 -0.1391 0.1447 0.1573 0.2150 -0.2364 -0.2711 -0.1826 0.2332 0.2182 -0.2925 0.4664 -0.2545 -0.1889 -0.4055 -0.3415 -0.4134 -0.2791 -0.3447 0.2024 -0.1455 0.2870 0.3929 -0.2672 0.4411 0.3020 -0.1881 0.2719 0.3304 -0.4443 0.3051 0.2087 0.2087 -0.1684 0.1771 0.2617 0.2545 -0.1834 0.1881 0.3676 -0.1731 0.2047 -0.1407 0.2285 0.2032 0.3043 -0.2846 -0.1929 -0.1929 0.2964 -0.4395 -0.2704 0.2198 -0.3020 -0.1818 0.3360 0.2490 -0.1360 0.1502 -0.1708 -0.2403 0.3186 0.2957 0.1984" HIT_INDICES="1 5 15 25 30 38 50 60 63 104 112" ES_PROFILE="0.0822 0.1470 0.1597 0.1723 0.2285 0.2585 0.2538 0.2664 0.3399 0.0830 0.1130" RANK_AT_ES="63.0000" RANK_SCORE_AT_ES="0.4900"/>
  <DTG RANKED_LIST="SexDevelopmentGenesPRL_remapped.rnk" TEMPLATE="na_as_pre_ranked" GENESET="gene_sets.gmt#HP_ABNORMALITY_OF_SKELETAL_MATURATION" ES="0.2106" NES="1.3497" NP="0.1294" FDR="0.9805" FWER="1.0000" CHIP="ftp.broadinstitute.org://pub/gsea/annotations_versioned/Human_Gene_Symbol_with_Remapping_MSigDB.v7.5.1.chip" RND_ES="-0.2023 0.1280 0.1957 -0.1280 0.1452 -0.0992 0.0920 0.1408 0.1547 0.1741 0.1619 -0.2749 0.2262 -0.2201 -0.1602 -0.2567 0.3071 -0.0859 0.1851 -0.0809 0.1940 0.1297 0.1779 0.1984 -0.1353 0.1896 -0.0870 0.1208 0.1480 0.0976 -0.1663 0.1613 0.1319 0.1414 -0.1336 0.0865 0.1042 0.1585 -0.1547 0.1458 0.2156 -0.2190 0.1109 0.1962 0.2034 0.3210 -0.1175 0.1463 0.1319 -0.1197 0.1835 0.1752 0.2373 0.2068 0.1563 -0.2084 0.1535 -0.1984 0.1547 0.1497 -0.2095 -0.2123 0.0904 -0.1286 0.1957 0.2666 -0.2345 -0.2727 -0.1308 -0.1070 -0.1951 0.2162 0.0948 -0.1064 -0.1164 -0.0831 -0.1962 -0.2018 -0.3093 0.0992 0.1480 0.2134 -0.1824 0.2661 -0.1375 0.1718 0.2167 0.1225 -0.1574 -0.1957 0.1535 0.2057 0.1042 0.1785 0.1308 -0.2101 -0.1341 -0.1563 -0.1790 -0.1458 0.2256 -0.1547 0.2367 0.1874 0.1142 -0.1946 0.1752 -0.1757 -0.1541 0.1242 -0.1807 -0.2489 0.1973 -0.1630 0.2034 -0.1469 -0.1863 0.1718 0.1990 0.1807 -0.2173 -0.1114 -0.1458 0.1025 -0.0987 -0.1824 -0.0976 -0.1220 0.1086 0.1724 -0.1463 0.1125 -0.1984 0.1508 -0.2217 -0.1231 -0.1303 0.1208 0.1380 0.1159 0.1053 0.1236 -0.1086 0.1386 0.1430 -0.1314 -0.1652 0.1768 0.1657 0.2223 -0.2018 -0.1358 0.1175 0.1569 -0.0904 0.1635 -0.1497 -0.2079 -0.1325 -0.2001 -0.1020 0.1890 0.1707 0.1264 0.1580 -0.1890 -0.1397 0.1857 0.1646 -0.1353 -0.1547 0.1774 0.1214 -0.0698 0.1602 0.0992 -0.1475 0.1702 -0.1025 0.1746 0.1314 0.1059 0.1563 -0.1940 -0.0815 0.1497 -0.1779 0.1131 -0.1757 0.1086 0.1286 -0.1397 0.1408 0.1713 0.1613 0.1214 -0.1142 0.2467 0.1807 0.1718 0.1136 -0.1497 0.1591 -0.1436 -0.0915 -0.1136 0.1059 -0.1497 0.1125 0.1724 0.1131 -0.1746 0.1569 -0.0743 0.1231 0.1025 0.1962 -0.1391 -0.1901 -0.1752 0.2533 0.1469 0.1236 0.2106 -0.2051 -0.0987 0.1430 -0.1946 0.1475 -0.1973 -0.2029 -0.1236 -0.1885 0.2140 -0.1147 0.1524 0.2118 0.2190 0.1364 -0.1646 0.1175 -0.1718 0.1452 0.1735 -0.1347 -0.1297 0.1380 -0.1491 0.1447 0.2899 -0.1957 0.1280 -0.1879 -0.1286 -0.1585 0.1768 0.1685 -0.1874 -0.1547 0.1147 -0.2966 -0.1790 0.2140 -0.1585 0.1397 0.1253 -0.1020 0.1242 0.1475 -0.0937 -0.1613 0.1541 -0.1236 -0.2395 0.1170 -0.1652 -0.2894 -0.1092 0.2012 -0.0981 -0.0837 -0.2062 -0.2234 -0.1480 0.0981 0.2068 0.2101 0.1358 0.0682 0.1231 0.1125 -0.1524 0.1236 0.2788 0.1469 -0.1547 0.1552 -0.1524 0.2084 0.1475 -0.1336 -0.1120 0.1729 0.0787 -0.1181 0.1242 0.1003 -0.1264 -0.1807 0.1380 -0.2312 -0.2467 0.2567 0.1984 0.1807 -0.0710 0.1114 -0.2467 0.0909 0.2239 0.1885 -0.1619 0.2134 0.2090 -0.1314 -0.1469 -0.1092 -0.1364 -0.1475 -0.1147 0.1663 -0.1707 0.1402 0.1042 -0.1940 -0.1341 0.1208 0.2494 -0.1059 -0.1857 0.1502 0.1790 0.2007 -0.1790 0.0909 -0.1447 -0.1369 -0.1752 -0.1436 0.1746 0.0909 0.1890 0.1319 -0.1646 -0.3470 0.1879 0.1918 0.1785 0.1657 0.1807 -0.1885 -0.2278 0.1170 -0.2051 -0.1596 -0.1264 -0.2057 -0.1353 -0.1929 -0.1347 0.1508 -0.1901 -0.2206 -0.1075 -0.2411 0.1003 -0.1253 0.1181 -0.1319 -0.1242 0.1508 0.0909 -0.0898 0.2278 0.1391 0.2494 0.1630 -0.1037 -0.1103 -0.1275 0.1813 -0.1125 0.1563 -0.1502 -0.1286 -0.2251 0.1624 -0.1164 -0.2905 -0.2118 -0.1596 -0.1829 -0.1491 0.2733 0.1946 -0.1247 0.2472 -0.1624 0.1596 0.2251 -0.3016 -0.1807 0.1214 0.0998 0.1181 -0.1436 0.1225 -0.0931 -0.1258 -0.2544 0.1092 0.1796 -0.1552 -0.2500 -0.1114 -0.1147 -0.0782 -0.1807 -0.1197 0.1796 0.1885 -0.1951 0.1535 0.2062 0.2051 -0.1896 -0.1303 0.2267 0.1031 -0.1353 0.1547 -0.1574 -0.1630 -0.0748 -0.1269 0.1347 0.1702 0.1264 -0.1547 -0.2339 -0.1807 0.1436 -0.2034 -0.1802 0.1530 0.1081 -0.2129 -0.0909 0.1308 -0.1369 0.1735 0.1624 0.1098 0.2245 -0.1813 0.1940 0.1214 0.1125 -0.1341 -0.1319 -0.1092 0.2178 0.1907 0.1131 -0.0948 -0.1768 0.0870 -0.1269 -0.1558 0.1602 0.0904 0.1164 0.1890 -0.1452 0.1513 0.1663 -0.1441 -0.2539 0.1524 -0.2966 -0.1258 -0.2389 -0.0953 0.1159 -0.1890 -0.2212 0.1070 -0.1147 0.1269 -0.1519 -0.1436 -0.1402 0.1486 0.1314 0.2184 -0.1225 -0.0876 0.1336 0.0892 -0.1164 0.1408 -0.2422 0.1053 0.1641 -0.1491 0.0726 -0.1003 -0.1935 0.1646 0.1973 -0.1408 -0.2334 0.0942 -0.1048 -0.1480 -0.1059 -0.2195 -0.2433 -0.0809 0.0876 -0.1419 -0.0992 -0.1075 0.1741 -0.1524 0.1602 0.1375 0.1613 -0.1286 0.1591 -0.2300 -0.1347 -0.1790 -0.1602 -0.1147 -0.1375 0.1386 -0.1996 0.1059 0.1336 -0.1840 0.1497 0.0915 -0.1236 0.1225 -0.2062 0.2173 -0.1386 0.2012 0.0698 0.1181 0.1680 0.1175 0.1247 0.1463 -0.1103 -0.1829 -0.1070 -0.1303 0.0859 0.1164 0.1358 -0.2639 0.1558 -0.2178 -0.2101 -0.1935 -0.1020 -0.1541 0.0898 -0.2167 -0.0926 0.1657 -0.0859 -0.1053 0.2018 0.1120 0.2395 0.2262 -0.2650 0.1120 0.2084 -0.1630 -0.1258 0.1247 0.1996 0.1946 0.1752 0.2023 0.1530 -0.1053 0.1059 0.1702 0.1574 0.1569 0.1314 -0.1103 -0.1596 0.2068 -0.2001 0.1996 0.1314 0.1669 0.1186 -0.2239 -0.2145 -0.2228 0.1098 -0.1513 0.1763 0.1003 0.1364 -0.1280 -0.1164 0.0976 -0.1835 0.2905 0.1619 -0.1181 -0.1452 0.1037 -0.1125 -0.1796 -0.1175 -0.2284 -0.1375 -0.0859 -0.1486 -0.2733 0.1025 0.1253 0.2123 0.1269 -0.1136 0.1319 -0.0970 0.1513 -0.2600 -0.2079 -0.1702 -0.1929 -0.1547 -0.1691 -0.2167 0.1569 0.2173 0.1369 0.1325 0.1630 0.1214 -0.1153 -0.1003 0.1513 -0.2162 -0.1624 -0.1574 0.2284 0.1042 0.1380 0.0959 0.0998 0.1547 0.1197 0.2007 0.1552 -0.2389 -0.1142 -0.1469 0.0809 -0.2173 -0.1225 -0.2090 0.1829 -0.2317 -0.2517 0.1802 0.2611 0.2467 0.0976 -0.2627 0.2300 -0.1341 0.1613 -0.1308 -0.2123 -0.2023 0.1181 -0.1707 -0.1663 -0.3043 0.1486 0.1935 0.0881 0.2195 0.1075 0.1402 -0.1774 0.1829 0.1297 -0.1790 0.1857 -0.1164 -0.1109 -0.1109 0.1669 -0.1580 0.0798 -0.2223 0.1075 -0.1619 0.1718 -0.1098 0.1946 -0.1907 0.0931 -0.2212 0.1524 -0.1569 -0.2201 0.1086 0.0937 -0.2406 -0.1402 0.1425 0.0920 -0.0937 -0.1386 0.1580 -0.1192 0.2134 0.1879 -0.1652 -0.1596 -0.1336 0.1885 0.0771 0.1086 0.2034 0.1009 -0.1053 -0.1075 -0.2555 0.0992 -0.2151 -0.1075 -0.1818 0.1469 -0.2494 0.1469 -0.1635 0.2118 -0.1524 -0.1735 -0.1741 -0.1402 -0.1059 -0.1075 0.1436 0.2345 -0.1436 0.2201 -0.2555 0.1441 -0.1990 0.2145 0.2178 -0.1613 0.2007 0.1569 0.0837 0.1724 -0.1142 0.2101 0.1630 -0.1308 -0.1946 0.1558 0.1840 0.1569 0.2605 0.1247 -0.1696 0.2057 -0.1330 0.1280 0.2278 0.0965 -0.1048 -0.0953 -0.1940 0.1951 -0.1513 -0.1386 -0.0959 -0.1297 -0.1619 0.1502 0.1774 0.1508 0.1774 0.2156 0.1580 -0.2162 -0.0953 0.1120 0.0831 0.1757 0.1984 -0.1813 -0.2201 0.1469 0.0920 -0.1641 -0.1109 0.1264 -0.1330 -0.1048 0.1109 0.1059 0.1264 -0.1147 -0.0848 -0.1025 -0.1840 0.1535 -0.1197 -0.1979 -0.1818 -0.2417 0.1519 0.1746 0.1486 0.1547 -0.3420 0.1253 0.1968 0.2178 0.1402 0.1303 -0.1458 0.0820 0.1691 0.2400 -0.1286 -0.1724 -0.1391 -0.1691 0.1358 0.1003 0.1303 -0.1707 -0.1547 -0.1297 0.1286 0.0881 -0.1264 0.1159 -0.0920 0.1608 -0.2079 -0.2140 0.1425 0.1242 0.2167 0.1231 -0.1059 -0.1458 -0.1447 0.1164 -0.1752 0.1630 -0.0931 0.1779 -0.1264 0.1713 0.1458 0.2084 0.1286 -0.1652 -0.1258 0.1231 0.0898 -0.1940 0.1136 0.0953 -0.1824 0.1264 0.0759 -0.1630 -0.1297 -0.1292 -0.0726 -0.1879 -0.0959 0.1480 0.0748 0.2494 -0.1208 -0.1120 0.2450 -0.1896 -0.0992 -0.2278 0.1353 -0.1480 0.1358 0.1264 0.2123 -0.1669 0.2062 0.1585 -0.1497 -0.1414 -0.0937 -0.1092 0.2378 -0.0721 0.1153 -0.1608 -0.1541 -0.1475 0.1896 0.1164 -0.1441 0.1330 -0.1125 -0.1053 -0.1231 -0.1231 -0.1502 0.1314 0.1341 -0.2688 0.1802 0.2445 0.2533 0.1996 0.1452 0.0987 0.1979 -0.2744 0.2156 -0.1358 -0.1513 0.1824 -0.0987 -0.2228 0.1353 0.1386 0.0726 0.2389 0.1225 0.1796 0.2450 -0.2129 -0.0970 -0.1757 0.1669 -0.1530 -0.1890 -0.1131 -0.1136 0.1530 -0.1519 0.2012 -0.1303 -0.1624 0.1120 0.1197 -0.2084 -0.0976 0.1685 -0.1120 -0.1741 -0.1718 0.1574 -0.1425 0.1358 -0.1530 -0.1563 -0.1541 0.1530 0.1718 0.2023 -0.1702 0.1120 0.1142 -0.1214 -0.1236 0.1447" HIT_INDICES="1 5 7 8 9 10 12 13 15 17 18 20 23 24 27 31 32 36 38 39 51 55 56 62 64 67 71 81 83 89 90 91 95 96 98 101 104 105 108 110 111 113 115 119" ES_PROFILE="0.0105 -0.0033 0.0072 0.0299 0.0527 0.0754 0.0859 0.1086 0.1192 0.1297 0.1524 0.1630 0.1613 0.1840 0.1824 0.1685 0.1912 0.1774 0.1879 0.2106 0.0992 0.0854 0.1081 0.0698 0.0804 0.0787 0.0649 -0.0222 -0.0116 -0.0499 -0.0272 -0.0044 -0.0183 0.0044 0.0150 0.0133 0.0116 0.0344 0.0327 0.0432 0.0660 0.0765 0.0870 0.0732" RANK_AT_ES="39.0000" RANK_SCORE_AT_ES="4.9700"/>
  <DTG RANKED_LIST="SexDevelopmentGenesPRL_remapped.rnk" TEMPLATE="na_as_pre_ranked" GENESET="gene_sets.gmt#GOBERT_OLIGODENDROCYTE_DIFFERENTIATION_DN" ES="0.3655" NES="1.3572" NP="0.1205" FDR="0.9671" FWER="1.0000" CHIP="ftp.broadinstitute.org://pub/gsea/annotations_versioned/Human_Gene_Symbol_with_Remapping_MSigDB.v7.5.1.chip" RND_ES="-0.2483 0.1655 0.2431 -0.2414 -0.2103 -0.1966 -0.3069 0.3190 -0.1741 -0.4310 -0.1966 -0.2793 -0.1983 0.1793 -0.2086 -0.3259 0.1810 -0.3017 -0.1569 0.4000 -0.2517 0.2517 -0.2241 0.2621 0.3448 0.2052 -0.2086 0.1638 -0.3138 -0.3207 -0.2086 -0.2655 -0.3776 0.2052 0.3017 0.3776 -0.1845 0.1379 -0.2879 -0.3776 -0.4603 0.2810 0.2931 -0.2276 0.2586 0.2655 -0.1741 0.2793 0.3052 0.3569 -0.3379 -0.3017 0.3517 0.2931 0.2500 -0.2276 -0.2759 -0.2534 0.3776 -0.3259 0.1879 0.2276 0.1534 -0.2310 -0.1948 0.2103 0.2862 0.2586 0.3586 0.2845 0.2000 -0.2638 -0.2259 0.2224 0.4224 -0.2534 0.1241 -0.1483 0.2328 -0.3086 -0.1586 0.2586 0.3483 0.4310 -0.2897 0.2190 -0.2897 -0.5621 -0.1621 0.2638 0.3103 0.2052 0.2431 -0.2397 0.2534 -0.2707 -0.2897 -0.3276 0.2190 -0.2759 0.2345 -0.2052 0.1897 -0.3069 -0.1707 -0.2655 -0.2931 0.2672 0.4207 0.3293 -0.1448 0.1759 0.2845 -0.2362 -0.5017 -0.3069 0.2190 0.3052 0.2586 0.1897 -0.2121 -0.2569 -0.2914 -0.2776 0.2603 -0.1586 0.4621 0.2052 -0.1810 0.3190 -0.2069 -0.1707 0.3655 0.1948 0.1966 0.2724 0.2879 0.3293 -0.3966 0.2810 0.3207 -0.3534 0.3190 0.2845 0.3190 -0.2534 0.1586 -0.2569 -0.1534 -0.3500 -0.2776 -0.4397 -0.2069 0.2103 0.2069 -0.2328 0.1672 -0.2638 0.2948 0.1793 0.2500 0.3379 0.2310 -0.1810 0.2069 0.1931 0.2655 -0.1828 0.2069 0.3052 0.2879 -0.1776 -0.2241 0.3138 -0.2155 -0.2948 -0.2207 0.2466 0.3966 0.2224 -0.4069 -0.3431 0.1707 -0.1517 0.4276 -0.2448 0.1828 -0.1879 -0.2966 0.2655 0.1828 -0.2724 -0.3190 0.3241 -0.4138 -0.3621 0.2914 -0.1707 -0.1793 -0.1931 -0.3310 -0.2517 0.3103 -0.1328 -0.3276 0.2259 0.1483 -0.3310 0.2793 0.2483 -0.2414 0.1845 0.4707 -0.3431 -0.2121 0.2017 -0.1983 -0.2069 0.2672 0.1931 -0.2017 -0.2466 -0.3241 -0.3431 0.1672 -0.2569 -0.1931 0.3793 0.3466 -0.3621 0.3017 0.1845 0.4190 -0.2983 0.3052 -0.2621 -0.2293 0.1379 0.2914 0.1914 -0.2672 -0.2448 0.2707 -0.2155 0.1948 0.3897 0.1828 -0.2310 -0.3017 0.1810 -0.2362 0.2690 -0.2534 -0.2138 0.4500 -0.2121 -0.2397 0.2138 0.2603 0.1586 0.2362 0.1983 -0.3759 0.3397 -0.1534 -0.2828 -0.2603 0.1845 -0.3155 0.3345 -0.2138 0.3190 0.2500 0.2397 0.2138 -0.3190 -0.2103 -0.3224 0.4293 -0.1845 -0.1931 -0.2759 -0.2310 0.2362 -0.3603 -0.3207 -0.2948 0.1966 0.3793 -0.1845 0.2414 0.2810 -0.3914 0.1483 0.2724 0.3000 -0.1328 -0.4690 0.1707 0.3776 0.1741 0.2276 0.1862 -0.4121 0.2138 0.2810 0.2776 -0.3259 -0.1914 -0.4103 0.3000 -0.4069 -0.1207 0.2672 -0.2052 0.2672 0.3983 0.2103 0.2448 0.2552 0.2862 0.2172 -0.1414 -0.2931 0.3069 -0.2879 0.3362 -0.3741 -0.3052 -0.1552 -0.4207 0.1759 0.1655 0.1931 0.1776 0.2845 0.4414 0.2328 0.2586 0.3466 0.2759 -0.2845 -0.2621 0.2138 0.2569 0.2741 0.1845 0.2793 0.1966 -0.2259 -0.3052 -0.3552 0.3724 0.5534 -0.2517 -0.1828 0.2172 0.3000 -0.1862 0.1828 -0.3293 0.1931 0.2862 0.2017 0.2155 0.2241 -0.2862 0.1586 -0.2776 0.3862 -0.4603 0.5362 0.1741 0.1552 -0.2017 -0.3362 -0.1810 -0.2655 -0.5121 -0.2017 -0.3241 0.2759 -0.4172 0.4034 -0.2224 -0.2086 -0.2586 -0.2328 0.2190 0.1190 0.2155 0.3379 -0.2638 -0.1828 0.3155 0.3862 0.3603 -0.1621 0.4448 0.2759 0.3310 -0.3034 -0.5397 -0.1914 -0.3241 -0.2155 -0.3207 -0.3000 -0.2897 0.1828 0.5293 0.2707 -0.2914 0.2086 0.1931 0.3431 -0.1845 -0.2879 -0.1552 -0.2586 -0.2517 0.3414 0.3379 0.2121 0.2017 0.2397 -0.3241 -0.1914 0.2741 0.2741 -0.4466 -0.1672 -0.3000 -0.3172 0.3362 0.2224 -0.2310 -0.2069 -0.1707 -0.3086 0.2672 0.3448 -0.3603 -0.2310 0.3500 -0.2586 -0.3207 0.2207 -0.1983 0.3259 0.3086 -0.2103 -0.1621 0.2914 -0.1931 -0.2397 0.2569 -0.3086 0.1948 0.1638 0.1621 0.2069 0.2534 -0.1741 -0.2190 -0.3966 0.2741 0.3534 0.2069 -0.2086 -0.1569 -0.2052 0.3655 -0.2379 -0.2310 -0.2862 -0.2276 0.2224 0.1845 0.1655 0.2328 0.2310 -0.2672 0.2103 0.3224 -0.1862 -0.1776 0.3017 0.3672 -0.1414 -0.3707 0.4138 -0.2931 0.1759 -0.2966 0.2552 -0.3310 -0.2069 0.2776 0.4586 -0.4448 -0.2190 -0.0914 -0.2845 0.1810 -0.1414 0.2466 0.2862 0.2103 -0.1879 -0.2759 0.2793 -0.2948 0.1448 0.2241 -0.3724 0.4828 -0.2483 -0.3121 0.3862 0.2483 0.2207 -0.2190 0.4345 -0.2431 0.2672 0.2845 -0.1466 0.5172 -0.2448 -0.2138 -0.1931 -0.2086 0.3914 -0.2603 0.3586 0.1810 -0.3534 0.2793 0.2172 0.2931 -0.3655 -0.2103 -0.2534 -0.2017 0.1414 -0.4966 0.1724 0.1379 0.2897 0.1983 -0.2948 0.2776 0.1586 -0.2190 0.1655 -0.4466 0.1793 -0.1638 0.3000 0.1638 -0.3362 0.5190 0.1793 0.1552 -0.1241 -0.2224 0.3000 -0.2000 0.1759 -0.2793 -0.2690 -0.2293 0.5103 0.2948 0.3293 0.1362 0.3897 0.2569 0.1793 0.1707 0.3569 0.2621 -0.2069 -0.4172 0.2621 -0.2276 0.2328 0.4690 -0.2052 0.1810 -0.1897 0.2034 -0.3638 -0.2776 0.2552 0.2431 -0.2448 -0.3138 -0.1828 0.1448 -0.1724 0.2362 0.2103 -0.3517 0.2862 0.3138 0.2690 -0.2638 -0.2276 -0.3172 0.3810 0.2362 0.1759 0.3190 -0.1655 -0.2672 -0.4293 0.3552 -0.1672 0.3069 -0.1810 0.3276 0.1448 -0.3966 0.3707 -0.2759 0.2552 0.2845 -0.2017 -0.2741 -0.3793 -0.2914 0.4000 0.2121 -0.2707 -0.2724 -0.2621 0.2379 -0.3052 0.3534 -0.3793 -0.2224 0.5069 -0.2621 -0.1983 0.1966 -0.2414 -0.2328 -0.2897 -0.2828 -0.2379 -0.2138 0.1862 0.2103 -0.3621 -0.2086 0.2224 -0.1966 0.6552 -0.2414 0.3397 -0.1931 -0.2241 -0.3086 -0.1621 0.1759 -0.1638 0.3276 0.2362 0.2190 -0.2069 0.2741 -0.3276 -0.2138 -0.2224 0.2759 -0.2431 0.2121 -0.3293 0.3276 -0.2914 0.1707 -0.2828 0.2759 0.1552 -0.2017 0.2828 0.2621 0.3483 -0.3810 0.3621 0.3603 0.2362 -0.3190 -0.3741 0.3069 0.2224 0.2276 -0.2069 0.2414 0.5776 -0.1638 -0.2914 0.2379 0.2207 0.2224 -0.2241 -0.3190 0.2914 -0.3017 0.2414 0.2293 0.3810 -0.1276 -0.2241 -0.3000 0.2000 0.3017 0.2310 -0.2190 0.2000 -0.1879 -0.3052 0.2966 0.2948 -0.1879 -0.2155 -0.2241 0.2672 0.2000 -0.2121 -0.3810 0.3276 -0.2224 0.1414 0.1534 0.2224 0.3000 -0.2500 0.1379 -0.2103 0.2983 -0.1776 -0.2483 -0.2052 -0.2328 -0.1931 0.3448 -0.2914 0.3672 0.2207 -0.4017 -0.2483 0.2276 0.3862 -0.1897 -0.3966 0.2121 -0.2931 0.2672 -0.1931 -0.1897 0.3103 0.3948 0.2431 -0.3276 -0.1879 -0.2914 0.1552 -0.1931 -0.2207 0.1207 -0.1310 -0.3828 0.2069 -0.2948 -0.2534 0.2603 0.1741 0.2241 -0.4276 -0.3466 -0.2621 0.3052 0.2069 0.1931 0.2155 -0.3431 -0.2931 -0.1845 -0.1914 0.2414 0.1741 -0.1724 0.3207 0.2138 0.2672 0.3586 -0.5034 -0.2224 -0.2448 0.2328 0.2483 -0.1966 -0.5414 -0.1897 -0.2741 0.2569 -0.2966 0.2534 0.3017 0.2690 -0.1776 -0.3879 0.3138 -0.2586 -0.3190 -0.2414 0.2897 -0.1690 0.2362 0.2828 -0.1328 0.1655 0.3086 -0.1586 0.2310 0.3707 0.1569 0.2276 -0.2069 0.1724 0.3672 0.1966 0.2414 0.2931 -0.2603 -0.3138 -0.3810 -0.2431 -0.3914 0.3052 -0.3034 -0.1569 -0.2379 -0.1931 -0.3241 -0.2224 -0.2810 0.3000 0.2793 0.2638 0.2759 0.2793 0.2638 -0.3345 -0.2345 -0.3086 -0.2345 -0.1621 0.2362 0.3310 0.1793 -0.2500 0.2241 0.2672 0.2655 -0.1741 0.5379 0.2741 0.1638 -0.1741 0.1483 -0.2069 -0.1966 0.4397 -0.2103 0.3431 -0.3983 -0.2069 0.2534 -0.2397 -0.4448 -0.3466 0.3190 -0.2379 -0.3448 0.1552 0.4690 0.2052 0.2586 -0.2983 -0.3224 0.2155 -0.2362 -0.2534 0.3276 -0.1810 0.2862 -0.3190 0.2793 0.2879 -0.1862 0.5069 -0.4224 -0.1724 -0.2241 0.2103 -0.2793 -0.1793 0.3172 0.1707 0.3534 -0.3534 -0.3224 -0.3328 -0.2621 -0.1621 -0.2431 -0.3310 -0.5017 0.1862 -0.2879 0.2293 -0.2466 -0.2259 0.3776 -0.3138 -0.1724 0.1655 0.1966 -0.3483 0.4328 -0.1552 0.3638 -0.2138 0.2793 0.2483 -0.3500 -0.1741 0.3086 -0.2948 -0.2069 0.1224 0.2552 -0.2310 -0.2810 0.2552 0.4293 0.2966 -0.3276 0.2672 -0.3172 0.3017 -0.1828 -0.2362 0.3397 -0.3897 0.2483 0.3069 0.2448 -0.2966 -0.3155 0.5190 -0.3672 -0.3552 0.3914 -0.2397 -0.3793 0.2414 0.1690 -0.1983 -0.2345 -0.2310 -0.3776 0.3483 -0.6845 0.2103 -0.2793 0.2741 0.3276 -0.1483 -0.3897 0.3310 -0.1431 0.2207 -0.1793 -0.2241 0.1741 -0.3776 -0.3172 -0.1948 -0.1759 -0.2534 -0.2862 -0.3017 -0.3397 -0.2069 0.3000" HIT_INDICES="0 5 11 36 45 50 54 60 70 83" ES_PROFILE="0.1000 0.1655 0.2224 0.1155 0.1466 0.2121 0.2862 0.3431 0.3655 0.3621" RANK_AT_ES="70.0000" RANK_SCORE_AT_ES="0.1000"/>
  <DTG RANKED_LIST="SexDevelopmentGenesPRL_remapped.rnk" TEMPLATE="na_as_pre_ranked" GENESET="gene_sets.gmt#HP_BOWING_OF_THE_LEGS" ES="0.2871" NES="1.3586" NP="0.1314" FDR="0.9762" FWER="1.0000" CHIP="ftp.broadinstitute.org://pub/gsea/annotations_versioned/Human_Gene_Symbol_with_Remapping_MSigDB.v7.5.1.chip" RND_ES="-0.2709 0.1009 -0.1921 -0.1749 0.2855 -0.1646 0.1684 0.1775 0.2180 -0.1959 0.1722 -0.2250 0.1592 0.3184 -0.2639 0.1937 0.2137 0.2089 -0.2504 -0.1193 -0.2402 -0.2893 -0.1236 -0.1484 0.1732 -0.3627 0.1813 -0.2601 -0.2504 0.2196 0.1425 -0.1900 0.1954 0.1732 -0.1900 -0.1829 0.1937 0.2159 -0.2024 0.1338 0.2067 0.1295 0.2833 0.2380 -0.1743 0.2029 -0.1770 0.2321 0.1705 -0.1970 0.1608 0.1236 0.1387 0.2196 -0.1932 0.1295 -0.1657 0.1063 -0.2018 -0.3173 0.1538 -0.1500 -0.3044 -0.1894 0.2078 0.2612 0.2304 0.1144 0.2180 0.1522 0.2580 -0.1441 0.1716 -0.1657 0.2358 0.2035 -0.1409 0.1317 0.1716 -0.2930 -0.2250 -0.1889 0.1533 0.1943 0.2585 0.1802 0.2839 0.3956 -0.1759 -0.3465 -0.1500 0.1835 -0.1473 0.3044 -0.1387 -0.2563 -0.1797 -0.1511 -0.1279 0.2547 0.1495 -0.3222 -0.1846 -0.2526 0.1619 0.2035 -0.1883 -0.1333 0.1684 -0.2952 -0.2428 -0.1603 -0.1705 -0.2569 0.1603 0.3038 0.2196 -0.2741 -0.2051 -0.2504 -0.1462 -0.2634 0.2434 0.2089 -0.2725 -0.1355 -0.2531 0.1462 0.1700 -0.1311 -0.1684 -0.1792 0.1668 -0.1883 -0.2115 -0.2229 0.2833 -0.1570 0.1516 -0.1991 0.2428 -0.1619 -0.1587 0.1263 0.1883 -0.2105 0.2121 0.2051 -0.1608 0.3168 0.2639 -0.1290 0.4107 -0.2089 -0.1279 -0.2450 -0.3260 0.1754 -0.2380 0.2504 -0.2428 -0.2768 -0.1187 -0.1678 -0.2337 -0.3605 -0.2089 0.2763 -0.1344 -0.2801 0.2747 -0.1943 0.1851 0.2196 -0.1241 -0.2822 -0.2304 0.1997 0.2310 0.2391 0.3227 0.1344 0.1549 0.1554 0.1883 0.2013 0.2013 -0.1759 -0.1808 -0.2213 -0.2272 0.1624 0.2666 -0.1392 -0.1592 0.3681 0.2121 -0.2364 -0.2947 0.1489 -0.1225 0.2029 -0.1878 -0.2142 -0.1630 0.2380 0.3448 0.1214 -0.2029 0.1484 0.3076 0.2294 0.1695 0.2072 0.2375 -0.2153 0.1236 0.2159 -0.1662 0.2051 0.1705 0.1668 -0.1198 -0.2893 -0.1279 0.2045 0.2213 0.1096 0.1549 0.3389 -0.1862 0.1711 -0.1241 0.2218 0.2337 0.2418 -0.3081 -0.2617 0.2062 0.1409 -0.1878 -0.1516 -0.1462 -0.3276 0.1808 -0.1851 0.1802 -0.1371 0.3022 0.2860 0.1473 -0.2310 -0.1937 0.2115 0.2434 0.1732 -0.1441 -0.2596 0.1209 0.1484 -0.1042 -0.1554 0.1797 -0.1943 -0.2822 0.1905 -0.2418 0.2180 0.2218 0.1711 0.3114 -0.2348 -0.3648 0.1576 -0.2731 -0.2364 -0.2342 0.2428 0.2596 0.3006 -0.1624 0.1333 -0.4474 -0.1921 -0.1430 0.3869 -0.2375 -0.3135 0.2191 0.2650 -0.1651 -0.1722 0.2402 -0.1193 0.1479 -0.2213 -0.1538 0.2358 -0.2326 0.2434 0.1867 0.2742 0.2715 0.1446 -0.3001 0.1916 -0.1328 -0.1511 0.1646 -0.1317 0.1446 0.1975 0.2191 -0.1209 0.3681 0.3411 0.3357 -0.1565 0.1775 -0.3206 0.1883 -0.1549 -0.4490 0.3044 0.2860 -0.2159 0.2634 0.1533 -0.1792 -0.3573 0.1813 -0.4123 -0.1900 0.1651 0.1511 -0.2218 0.1516 -0.3573 0.2288 0.1916 0.2045 -0.2925 0.2418 0.1619 0.1808 -0.3173 0.1894 -0.2229 -0.2396 -0.1473 -0.3044 0.3594 -0.2110 -0.2563 -0.2563 0.1862 0.1695 -0.1846 -0.1560 -0.3017 -0.3189 -0.1981 -0.1570 0.1085 0.2795 0.2256 -0.1311 -0.1829 -0.1883 0.2164 0.2893 -0.2477 0.2250 -0.1279 0.2402 -0.2795 0.2229 0.1565 -0.1991 0.2822 0.2871 0.1862 0.1036 0.2256 0.2283 -0.1489 0.3060 -0.3718 0.1937 -0.1630 0.2218 0.2563 0.1732 0.1668 0.1770 -0.2089 -0.2876 0.2142 0.0966 0.1662 -0.2283 0.2283 0.1889 0.1247 -0.2018 0.2213 0.1527 -0.2089 0.1668 -0.2779 -0.2288 0.2833 0.1430 -0.1614 -0.1722 -0.2466 -0.2876 -0.1214 0.2164 -0.3610 -0.1932 0.1770 0.1371 -0.2035 -0.1813 -0.1522 -0.2364 0.1624 0.2504 0.1193 0.2067 0.1166 -0.2218 -0.2358 0.1592 -0.3238 -0.2439 -0.1792 -0.2294 0.1365 -0.1883 -0.1457 -0.1338 -0.2310 0.2229 -0.2455 0.1166 0.2747 0.3060 -0.1560 -0.1576 -0.1700 0.2979 0.2839 0.2930 0.1668 0.1295 0.1457 0.2256 -0.1570 0.1176 -0.1527 0.1921 -0.1117 -0.2785 0.2752 0.1328 0.2763 0.2412 0.2968 -0.2126 0.1382 -0.1096 -0.1495 0.1101 0.1770 -0.1749 -0.1538 0.1759 0.1937 0.3022 0.1608 0.2380 0.1533 -0.1641 0.1716 0.3448 -0.1835 0.1759 0.2099 0.3610 0.2089 0.1511 0.2979 -0.1403 0.1193 -0.2218 -0.3006 0.3535 0.1749 -0.2164 0.1846 0.4069 0.1997 -0.1738 -0.2623 -0.1500 0.1883 0.2930 0.1829 0.2817 0.2655 0.1732 0.2078 0.2089 -0.2256 -0.3756 0.2385 -0.2159 0.1301 -0.2348 0.1673 0.1900 -0.3427 0.2925 0.1943 -0.1247 0.1365 -0.2785 -0.2930 -0.1403 0.1587 0.2472 -0.1516 0.2348 0.2083 -0.3994 0.1954 0.1786 0.1749 -0.1738 0.2229 0.1732 0.3810 -0.2655 0.2126 -0.2142 -0.3702 0.2526 0.2893 -0.2035 -0.2321 -0.3724 -0.3627 -0.2175 0.3443 0.1187 0.1608 0.2402 0.1786 0.2509 -0.2348 -0.3260 -0.2180 -0.1236 -0.1209 -0.1587 -0.2159 -0.1371 0.1813 -0.2202 0.2202 0.2677 -0.3281 -0.1409 0.1144 -0.1684 -0.2029 -0.2450 0.2267 -0.2180 -0.2067 -0.1479 0.1754 -0.2634 0.2153 0.1662 -0.2013 0.1743 0.2871 -0.2256 -0.2747 0.1759 0.3330 -0.2083 -0.1695 -0.1592 -0.1344 -0.1581 -0.4015 -0.1716 -0.2650 0.3411 0.4377 -0.2709 -0.1770 -0.2234 0.1846 0.1587 -0.1220 0.1732 0.3006 -0.2617 -0.2623 -0.2898 -0.1770 -0.2105 0.1889 0.2601 -0.2202 -0.1603 -0.3260 -0.1338 -0.3664 -0.2358 0.1619 0.1257 0.2045 0.3001 0.2288 0.2428 0.2213 -0.1457 0.2250 -0.1905 0.3292 -0.1905 -0.1317 0.2876 0.1301 -0.2914 0.1754 0.2418 -0.2218 0.2304 0.2008 -0.3260 -0.2218 -0.1749 -0.2984 -0.1657 -0.1835 0.1533 0.1570 0.2455 0.2785 -0.3303 -0.3222 -0.2509 0.2493 0.1538 -0.1808 -0.3540 -0.1036 0.1759 -0.1630 -0.4053 -0.3567 0.2272 0.2385 -0.2283 0.2121 0.1867 -0.2013 -0.1651 -0.2779 -0.3718 0.1802 0.1376 -0.1867 0.2196 -0.2715 -0.1867 0.2299 0.1274 -0.1759 -0.2250 0.1403 -0.1398 -0.3368 -0.2013 0.2153 -0.1614 0.1317 0.1214 -0.2704 -0.1878 -0.2434 0.2380 0.3135 0.0966 0.1905 0.2072 0.2310 0.2083 -0.3886 0.1738 0.2250 -0.3055 -0.2822 -0.2304 -0.2142 -0.1829 -0.2229 -0.2035 -0.2801 0.1516 0.1403 0.2062 -0.2520 -0.4015 0.2504 0.1851 0.1117 0.2072 0.2596 -0.2267 0.1916 0.2412 -0.1878 0.1614 0.2752 -0.4139 -0.3627 0.3098 0.1630 0.1905 0.1398 -0.1247 0.1570 -0.2078 -0.1878 0.2930 -0.2288 -0.2839 0.2893 0.1867 -0.1754 -0.2083 -0.1565 0.1840 0.1646 -0.1516 -0.1603 -0.3238 -0.2715 -0.2477 -0.1743 -0.3006 -0.1851 0.3276 0.2596 0.4398 -0.1759 -0.1802 0.2768 0.3060 -0.1182 0.2914 -0.3092 0.2671 0.2051 -0.2450 0.2380 -0.2304 -0.2450 -0.3373 -0.1813 0.3076 0.2153 -0.1759 0.1333 0.1554 0.2105 0.1009 0.1549 -0.2250 -0.1954 0.1484 0.2272 0.1970 -0.1943 0.2623 -0.2089 0.1355 0.2256 -0.1214 0.2035 0.1970 -0.1409 0.1500 -0.2067 0.1722 0.1079 -0.1365 -0.2078 -0.1997 0.3006 0.1500 0.2509 -0.1295 -0.1883 0.1387 0.3686 -0.1500 -0.1203 0.2256 -0.1711 0.2375 -0.1808 -0.1279 0.2634 -0.1797 -0.2779 0.1835 0.4360 -0.2245 0.1560 -0.4161 -0.1619 -0.3146 -0.1657 0.4674 -0.2051 0.1614 -0.2763 0.1419 -0.2035 -0.3001 0.1808 0.2488 0.1581 -0.2067 -0.1565 -0.3368 0.2655 0.3243 0.1522 0.2337 0.1722 0.3184 -0.3098 -0.1560 0.2126 0.2304 0.2169 -0.1365 -0.1592 0.2493 -0.1738 -0.2855 0.2380 -0.1112 -0.2321 -0.1306 0.1700 -0.2412 -0.1587 -0.1705 0.1732 -0.2083 -0.2455 -0.2380 -0.1738 0.2164 0.1182 -0.1560 -0.1970 0.1166 -0.3130 -0.2121 0.1516 -0.2288 0.1263 0.3098 -0.2013 -0.1257 0.2439 -0.2990 -0.2294 0.1937 0.2121 -0.1630 0.1668 -0.1840 -0.1570 -0.2072 0.1678 -0.1554 0.2731 0.1754 -0.2947 0.1511 0.1630 -0.1862 0.1533 -0.1835 0.2342 -0.2688 -0.2153 -0.1759 -0.1500 0.1430 -0.1020 -0.2876 0.2725 -0.1975 -0.1943 0.1619 0.2375 -0.1797 0.1338 0.1862 0.3886 -0.2688 0.2008 -0.2213 -0.2380 0.2358 0.1851 0.1770 -0.1365 -0.1878 -0.2051 0.1991 -0.2169 -0.1549 0.1646 0.1711 -0.1862 0.2008 0.2439 -0.2375 -0.0961 -0.3060 -0.2164 0.1705 0.2364 0.1975 -0.2542 -0.2763 -0.1651 -0.2072 0.2310 0.2947 -0.2067 0.1705 0.1133 -0.1193 -0.4031 0.3146 0.1462 0.1128 -0.2029 0.0869 -0.1209 0.1311 -0.1867 0.1997 0.2747 0.2342 0.1932 0.2768 -0.1981 -0.2580 0.3702 0.1738 -0.2585 0.1462 -0.1668 0.2256 -0.4101 0.1128 0.1970 0.3389 0.1657 -0.1954 -0.3189 -0.1808 -0.1592 -0.2213 0.2634 0.3184 0.2375 -0.2358 0.1835 0.3648 0.1716 -0.2677 0.2688" HIT_INDICES="1 3 5 14 17 24 25 27 37 60 79 81 95 97 103 108 119" ES_PROFILE="0.0496 0.0993 0.1489 0.1344 0.1749 0.1786 0.2375 0.2871 0.2634 0.1203 0.0140 0.0637 0.0032 0.0529 0.0658 0.0880 0.0550" RANK_AT_ES="27.0000" RANK_SCORE_AT_ES="8.3500"/>
  <DTG RANKED_LIST="SexDevelopmentGenesPRL_remapped.rnk" TEMPLATE="na_as_pre_ranked" GENESET="gene_sets.gmt#GOBP_PROTEIN_CONTAINING_COMPLEX_ORGANIZATION" ES="0.2764" NES="1.3599" NP="0.1498" FDR="0.9853" FWER="1.0000" CHIP="ftp.broadinstitute.org://pub/gsea/annotations_versioned/Human_Gene_Symbol_with_Remapping_MSigDB.v7.5.1.chip" RND_ES="0.1559 0.1795 -0.2405 -0.2356 0.2799 -0.2125 -0.1451 -0.2494 -0.1658 -0.2248 0.1653 0.2238 0.1889 0.2204 -0.2636 -0.1972 0.2189 -0.2287 0.1348 -0.1343 -0.2031 -0.1786 -0.2159 -0.2145 -0.2007 -0.2027 -0.2848 -0.2553 0.1889 0.1820 -0.1904 -0.1397 -0.1363 -0.2636 -0.1372 -0.2086 -0.2671 0.1628 0.3207 0.1210 -0.2287 0.1751 -0.2031 -0.1633 0.3256 -0.2518 0.2110 0.1215 -0.1933 0.2533 -0.1308 0.2341 0.2341 -0.2415 -0.1495 0.1559 0.3315 -0.2169 -0.1756 -0.2892 0.1643 -0.2041 0.2764 -0.1938 0.2027 0.2405 0.2036 0.2971 0.1559 0.2007 -0.1397 0.3114 -0.1195 0.3281 -0.2218 0.1525 0.1549 -0.2750 -0.1269 0.2253 -0.2095 -0.2228 -0.1702 -0.2464 0.2440 -0.1594 0.1476 -0.2425 -0.2450 0.2282 -0.2681 -0.1574 -0.1899 0.2356 -0.2031 -0.1658 -0.2277 0.2027 0.1323 -0.1466 0.1781 0.2086 0.1854 -0.2415 0.1574 -0.2459 -0.1864 -0.2031 0.1628 0.1200 0.1269 0.2204 0.1530 -0.1289 -0.1058 -0.1810 -0.2277 0.1097 -0.1313 -0.1215 0.1717 -0.1643 -0.2007 0.1318 -0.1121 -0.1820 0.3620 0.2882 -0.2091 0.2002 0.1840 0.1682 0.3079 0.1889 0.1933 -0.1028 -0.1790 0.1663 0.1294 -0.3281 0.1849 -0.1992 0.2145 -0.2504 0.1845 -0.1062 -0.1963 0.1786 -0.1692 -0.1618 -0.2002 0.2568 -0.1038 -0.2636 0.1786 -0.1407 0.1540 0.2710 -0.1854 -0.1166 0.3394 0.1530 -0.1269 0.2636 -0.1972 -0.1323 -0.2095 0.1584 -0.3596 -0.1382 -0.2095 -0.2277 -0.1781 -0.3335 -0.1854 0.2031 -0.3010 0.1540 -0.1594 -0.1082 0.1126 -0.2356 0.2518 -0.1746 -0.3733 -0.2435 0.2317 0.1058 0.1299 -0.1407 0.1412 -0.2868 -0.2976 0.1077 -0.1077 0.1176 -0.1540 -0.3463 -0.1972 0.1436 -0.2823 -0.2253 -0.1313 -0.1977 -0.2218 0.1545 -0.1254 0.3394 -0.0969 -0.1849 -0.2287 0.1471 0.1623 0.2558 0.2858 -0.1171 -0.2322 -0.1889 0.2440 0.2937 0.2282 -0.4132 0.2868 -0.2405 -0.1608 0.3055 -0.1864 0.1156 -0.3173 -0.1569 0.3571 0.1623 0.2159 0.1476 -0.1968 0.3207 -0.1795 -0.2297 0.2553 0.1933 -0.4274 -0.1028 0.2312 -0.2951 -0.2366 0.1431 0.1751 -0.1795 0.1781 -0.1923 0.2027 0.2509 0.1751 -0.1830 0.1559 0.1451 0.3128 -0.2031 0.1815 0.1958 -0.1717 0.1564 -0.1781 -0.1712 0.1854 0.4299 0.3000 -0.2150 -0.2715 0.2056 -0.2740 0.0871 -0.3443 0.1117 0.2376 -0.1790 0.2868 -0.1564 0.3045 0.1702 -0.1687 0.1392 -0.2263 0.1849 0.2179 -0.1658 0.1456 0.1067 0.1481 0.1736 -0.2341 -0.2179 -0.2435 -0.2282 0.1013 -0.2474 0.2218 -0.1559 -0.2056 0.1687 -0.3242 0.2287 0.1451 0.1628 0.1909 -0.2228 0.2681 -0.2435 -0.2213 -0.2120 -0.1608 0.1303 -0.1982 0.3148 0.3886 -0.1795 -0.4107 0.1864 -0.1077 -0.1082 -0.3163 0.2848 0.1559 -0.2518 0.1776 0.1815 -0.2164 0.2287 0.1820 0.3197 -0.1820 0.2189 -0.3207 0.2681 -0.2986 0.1284 -0.1205 -0.1663 0.1825 -0.1584 0.1638 0.3979 0.1992 0.2179 -0.2204 0.1594 0.2405 -0.1028 -0.2779 0.1736 0.1451 0.1736 0.2686 -0.3079 -0.2509 -0.2243 -0.1200 -0.3512 -0.0974 -0.1348 0.1210 0.1043 0.1997 -0.1500 -0.2720 -0.1633 -0.2228 -0.0969 -0.3232 -0.2307 0.1815 0.2248 -0.1948 0.2120 0.1746 0.3128 -0.1958 0.2017 -0.1756 0.2110 0.1731 0.2755 -0.2253 -0.2154 -0.1879 0.1471 -0.2518 -0.1299 -0.1702 0.2282 0.1923 -0.2799 -0.1943 -0.2076 0.1667 -0.1884 -0.2464 -0.1481 -0.2041 0.2076 -0.2686 0.1535 0.1992 0.2154 0.2671 -0.1667 0.2450 0.1289 -0.1510 -0.1377 -0.2066 0.2189 -0.1407 0.3256 -0.2066 -0.1608 -0.1751 0.2282 -0.1786 -0.1702 0.1121 -0.1992 -0.3020 0.1431 -0.2996 0.1805 0.2809 -0.1230 -0.1171 0.4053 -0.2356 0.2656 -0.1599 -0.2282 0.2007 0.2464 -0.2592 -0.1638 0.1540 -0.2951 0.1943 -0.1712 0.2248 -0.1618 -0.1328 0.2228 0.2592 0.1633 0.0939 -0.2646 -0.1992 -0.3020 -0.1874 -0.1840 0.1126 0.1392 0.2213 -0.1692 -0.3374 -0.1913 -0.1412 0.2558 0.2184 0.2346 0.2154 0.2976 -0.1820 0.3069 -0.2587 0.1244 -0.2179 -0.1972 0.2228 0.1549 -0.2066 -0.2120 0.1328 -0.3487 -0.2381 0.1727 -0.3212 -0.2263 -0.1530 -0.1249 0.1805 0.1992 -0.1490 -0.1869 -0.1761 0.3546 0.1569 0.1294 -0.3020 -0.2730 -0.0895 -0.1540 0.1608 0.3399 0.1323 0.2464 0.2145 -0.2066 -0.2499 0.1628 0.1043 -0.1117 -0.2740 0.1549 -0.2523 -0.1372 -0.3123 0.1343 0.1545 0.1338 -0.2440 -0.1294 0.1510 -0.1495 0.2705 -0.3232 0.3699 0.1864 0.1663 -0.1717 -0.1033 0.1225 0.2036 -0.1904 0.1215 0.2086 -0.1667 0.1515 -0.2425 0.2720 -0.2789 0.1643 0.3276 0.2076 -0.1899 0.1456 0.1392 -0.2273 0.2681 -0.2764 0.1731 0.2130 -0.2740 0.2450 0.2041 -0.3615 0.1353 -0.2656 -0.2307 0.1781 -0.1756 -0.1358 0.2671 -0.1963 0.1397 0.2273 0.3714 -0.1043 0.1328 -0.1879 0.1899 0.1353 -0.1358 0.1702 -0.2341 0.2882 0.1736 -0.2238 0.1786 0.2474 0.1549 0.1471 -0.2258 -0.2159 -0.1225 -0.1786 0.1977 -0.2951 0.1781 0.3079 -0.1830 -0.1549 0.1904 -0.1323 0.1038 0.1126 0.1608 0.2076 -0.1904 0.1638 -0.2681 -0.1466 0.2317 0.2091 0.2322 0.1436 -0.1230 0.2076 0.1643 -0.3551 0.2966 -0.1466 -0.1776 -0.1776 0.3153 -0.2661 0.2843 -0.1540 -0.2086 0.2814 0.2976 0.2273 0.1540 0.1830 -0.1727 -0.2996 0.2322 0.1412 0.1235 -0.1667 -0.2440 0.2450 0.2263 -0.2932 0.1549 -0.1712 0.1702 -0.1997 -0.1530 -0.1476 -0.1540 -0.2902 -0.2636 -0.1530 0.1923 -0.2941 -0.1525 -0.2061 0.2356 0.1584 -0.1810 0.2558 0.2986 -0.1244 -0.1397 0.1195 0.0871 -0.1667 0.2130 0.2322 -0.1702 0.2110 0.2154 0.2366 -0.2730 -0.2504 -0.1490 -0.2400 -0.3232 -0.3266 0.1618 -0.1176 -0.3246 -0.2041 0.2696 0.2356 -0.2007 -0.1687 -0.1879 -0.1471 0.2027 -0.3443 -0.1126 0.3222 0.1264 0.1589 -0.2110 -0.1879 0.2951 0.2263 -0.3994 0.2681 0.2061 -0.1761 -0.2253 -0.2415 -0.2435 -0.2179 -0.2627 -0.1422 0.1515 -0.1845 -0.1431 0.2017 0.2499 -0.2425 -0.1864 0.1141 0.1849 -0.1510 -0.2627 0.1456 0.1658 0.2253 0.2204 -0.1171 -0.1377 0.1790 -0.2277 -0.1889 0.2002 -0.1795 -0.1786 -0.2814 0.1663 0.1466 0.1643 0.2169 -0.2086 0.1466 0.1618 -0.2809 0.2066 -0.2730 -0.2356 0.1535 -0.1958 0.1884 0.3060 -0.3187 0.1308 0.2636 -0.1525 0.1348 -0.2027 -0.1948 0.1727 0.2012 -0.1972 0.2031 0.2435 -0.2091 0.1377 -0.1751 -0.3502 0.1879 0.2617 0.1343 0.2322 -0.3463 0.1687 0.1481 0.1092 0.1608 0.2213 -0.1412 0.2218 -0.2764 -0.2041 -0.1589 -0.1599 0.2017 -0.2381 0.0999 0.1756 0.2553 -0.1407 -0.2253 0.2450 0.2066 0.2376 -0.1382 -0.2076 0.1545 -0.1884 0.1722 -0.1289 -0.2297 0.1441 -0.2484 -0.2799 -0.1530 0.1608 0.1318 0.1751 0.2646 -0.1874 -0.1884 -0.2027 0.1431 -0.3089 0.2696 0.3094 -0.1220 -0.2415 -0.3960 0.2332 0.3010 0.2007 0.2814 0.1210 0.1599 -0.1692 0.2120 0.1781 -0.2213 -0.2440 0.2464 0.2400 0.1658 -0.2563 0.2450 -0.1854 0.1289 0.2873 0.1948 0.1579 -0.1574 -0.1604 -0.1510 0.1220 0.2091 -0.3266 0.1436 -0.1722 0.1436 0.1417 -0.2091 0.1323 -0.1397 0.2425 -0.1889 0.3350 -0.1795 0.1633 0.1628 0.2425 0.1156 0.3478 -0.2002 -0.2484 -0.3178 -0.1412 0.3453 -0.1682 -0.1736 0.2494 0.1584 -0.2287 0.1786 0.2764 0.3010 -0.2017 -0.1338 -0.2646 -0.1658 0.2248 0.1889 -0.2523 0.2917 0.1456 0.1589 -0.1776 -0.3487 -0.1584 0.1372 0.3055 -0.1854 0.2838 0.1736 0.2248 0.1294 0.2951 -0.2755 0.1722 -0.2189 0.3674 0.1299 0.1353 0.1589 -0.1849 0.1284 0.2617 -0.2976 -0.3000 0.2587 0.2056 0.2425 0.1323 -0.2435 0.1854 -0.1992 0.3035 0.2656 0.1510 0.1786 -0.1436 0.1540 0.3271 -0.1717 -0.1372 -0.2218 -0.3350 0.1604 0.1820 0.3689 -0.2381 -0.1633 -0.1692 -0.2076 0.1589 0.1500 -0.2031 0.3758 0.1490 0.1982 -0.1879 0.1972 0.1343 -0.2518 -0.1815 -0.1717 -0.1874 -0.2474 -0.1490 0.2804 -0.2907 0.1608 0.3153 -0.2764 -0.2774 -0.4014 -0.1608 -0.1456 -0.1933 -0.1235 -0.1185 0.1618 -0.1372 -0.2076 -0.1107 -0.2494 -0.0861 -0.1608 -0.3000 0.3246 0.2007 0.2381 0.2469 -0.1997 -0.1751 -0.3276 -0.2705 0.1328 -0.2941 -0.3384 -0.1608 0.0935 -0.1417 -0.2789 -0.2159 -0.1422 0.1117 0.1623 -0.2833 0.2848 0.1579 -0.2110 -0.2066 -0.1717 0.1815 0.0984 -0.1431 0.1948 0.2558 0.2332 0.1525 0.2809 0.2494 0.1722 -0.1820 -0.1195 0.1604 -0.1382 0.1569 -0.3596 -0.2282 0.1377 0.2868 0.2376 0.1136 0.1923 -0.2740 0.1451 0.3409 0.2499" HIT_INDICES="1 8 20 26 27 28 34 39 40 43 44 49 68 72 77 86 100 102 116" ES_PROFILE="0.0433 0.0398 -0.0103 -0.0044 0.0482 0.1008 0.1067 0.1220 0.1746 0.2086 0.2612 0.2764 0.1608 0.1854 0.2007 0.1786 0.1097 0.1530 0.0841" RANK_AT_ES="49.0000" RANK_SCORE_AT_ES="1.9600"/>
  <DTG RANKED_LIST="SexDevelopmentGenesPRL_remapped.rnk" TEMPLATE="na_as_pre_ranked" GENESET="gene_sets.gmt#HP_FUNCTIONAL_ABNORMALITY_OF_MALE_INTERNAL_GENITALIA" ES="0.2667" NES="1.3632" NP="0.1083" FDR="0.9890" FWER="1.0000" CHIP="ftp.broadinstitute.org://pub/gsea/annotations_versioned/Human_Gene_Symbol_with_Remapping_MSigDB.v7.5.1.chip" RND_ES="-0.2190 0.2381 0.1524 -0.1333 -0.2000 0.1810 -0.1619 -0.2095 -0.2286 0.1143 0.1333 -0.1619 -0.2000 0.1619 -0.2000 -0.1905 0.2000 0.1905 -0.2190 -0.1810 -0.1429 -0.2667 0.1333 0.2286 -0.1524 0.2095 0.1619 -0.2286 0.2000 -0.2476 -0.1143 0.2190 -0.1714 -0.2190 0.1238 0.1429 -0.2571 -0.1143 -0.1619 0.2000 0.1429 -0.1619 -0.1238 -0.2286 -0.2095 -0.3048 -0.1524 -0.1905 0.1714 0.1238 -0.1619 0.2000 0.2190 -0.2857 -0.3143 -0.2857 0.1619 -0.2286 -0.2762 -0.1333 0.3905 0.1524 0.2190 0.2381 0.1714 -0.1143 -0.1333 -0.2095 0.1810 0.1333 0.1714 -0.1524 -0.1333 -0.1810 -0.1429 -0.3333 -0.1238 0.2000 0.1238 -0.1524 -0.1619 -0.2952 -0.2476 0.1524 -0.1048 0.2286 0.1905 -0.0952 -0.1333 0.2476 0.2286 -0.1524 -0.1905 0.2857 -0.0952 0.1333 -0.1238 0.2000 -0.2095 -0.2571 -0.2095 0.1905 -0.2286 -0.2190 0.1810 0.1524 0.2190 0.2762 -0.1429 0.1810 -0.1905 -0.1238 0.2476 0.1905 0.1619 -0.2571 -0.1714 0.2190 0.1524 0.2095 -0.1429 -0.2857 -0.2286 0.1524 0.1905 0.2571 0.1714 0.1810 0.1524 -0.1238 -0.1524 -0.1810 -0.1333 -0.2857 0.1714 0.2667 -0.2286 -0.2762 0.1619 -0.1524 0.1238 -0.3429 0.2095 -0.2667 -0.1429 -0.2095 0.2381 0.3143 -0.2095 -0.1238 -0.1714 -0.2571 0.2095 -0.2095 0.2190 -0.1810 0.3143 -0.2857 0.1429 0.1905 -0.2476 -0.1429 -0.1524 -0.1905 0.2476 -0.2381 0.2000 -0.2000 0.3905 0.2571 0.1810 -0.2190 0.2000 -0.1810 0.2000 -0.2286 0.1714 0.1619 -0.1905 0.2286 -0.2667 -0.2000 0.1524 0.2571 0.1429 -0.1905 -0.2000 0.2381 -0.1714 -0.3048 -0.2381 -0.1524 0.1810 0.2286 -0.1524 0.1810 -0.2667 -0.2095 -0.1714 -0.0952 -0.1714 0.2571 -0.2476 -0.3143 -0.1810 0.1905 0.2381 -0.3333 0.1619 0.1524 -0.2286 -0.3619 -0.2000 -0.2095 -0.1810 -0.1429 -0.1524 -0.1619 -0.1429 0.1714 -0.1905 -0.0762 0.1810 0.1714 0.2000 0.1619 0.4095 0.1905 0.1714 0.1429 -0.1429 0.1143 0.1714 0.1429 0.2952 0.1619 -0.0952 -0.2190 0.1810 0.2571 -0.2857 0.1333 -0.1143 0.1238 0.1619 0.2095 -0.2190 0.1524 -0.2476 -0.1524 -0.2000 0.2000 0.1810 0.2095 0.1905 -0.1333 -0.3048 0.1905 -0.1905 0.2095 0.2667 -0.1524 0.1524 0.2571 0.1810 -0.2952 0.1333 -0.1810 0.2667 0.3333 -0.1333 -0.1048 -0.2095 -0.1429 -0.1810 0.3048 0.1333 0.1524 -0.1524 -0.1714 -0.1714 0.2476 -0.1238 -0.1619 -0.2476 -0.2571 0.1333 -0.3524 -0.2571 0.1143 -0.2000 -0.1810 0.1810 0.1524 -0.1619 0.1619 0.2190 0.2952 0.1429 -0.1619 0.1524 -0.2000 0.1810 0.3333 -0.2095 0.1143 -0.2095 -0.2476 -0.1905 0.1524 -0.2476 0.1810 -0.2000 -0.1810 -0.1238 0.2190 -0.1619 0.2286 -0.1429 0.1429 0.2095 -0.1905 0.1905 0.1810 0.2095 -0.3905 -0.1333 -0.2857 -0.3048 -0.2476 0.1714 -0.1619 0.1429 -0.0857 -0.1905 0.1143 -0.0952 -0.3238 -0.1524 0.1714 -0.2190 -0.1714 -0.1429 -0.1524 -0.2476 -0.1810 0.3333 -0.1905 0.1905 0.2286 -0.3048 0.2571 0.2667 -0.1429 -0.2190 -0.3714 0.1905 -0.2667 -0.1619 0.2476 -0.2381 -0.1810 -0.1524 0.2667 0.1429 -0.2000 0.3048 0.2095 0.1810 0.1619 -0.1810 0.1714 0.1810 0.1143 0.1810 0.1619 -0.3619 -0.1905 0.1238 0.2190 0.2857 -0.2095 -0.2571 -0.1619 0.1524 -0.2476 0.1905 0.2762 -0.1810 -0.1238 0.1143 0.1143 -0.2000 0.2190 -0.1333 -0.2286 0.2381 0.1524 0.1810 -0.2571 -0.1524 -0.2952 0.3048 0.1714 -0.1143 -0.2000 0.1905 0.2000 0.1905 -0.1524 0.1333 -0.2000 -0.1810 0.3238 0.2476 0.2476 0.1238 0.1429 -0.0857 0.2000 -0.2476 0.1714 0.1714 0.1333 -0.1429 0.1905 -0.1714 -0.1619 0.2095 0.2000 0.2286 0.1143 -0.1619 0.3143 0.1619 0.1333 -0.1905 0.1429 -0.2571 -0.2286 0.0952 -0.1429 -0.1333 0.2190 0.1524 -0.2000 0.1619 -0.1143 -0.2286 0.1429 -0.1619 -0.1714 0.1810 -0.1714 0.2000 0.2952 0.1048 -0.1905 0.1524 -0.1524 0.1810 0.1524 -0.1810 -0.1429 -0.1619 -0.3524 0.1905 0.2095 -0.1524 -0.2286 0.2190 -0.2762 0.1524 -0.1333 0.2286 -0.1810 0.3143 0.2286 0.1714 0.1714 -0.2952 0.1619 -0.1810 0.1810 -0.1714 -0.1810 0.1714 0.1905 0.1619 0.1810 0.1524 -0.1619 0.1333 -0.2095 -0.2667 0.1714 -0.2762 0.1429 -0.2286 -0.0762 -0.2762 -0.1810 -0.1524 -0.2667 0.1143 -0.3238 -0.1905 -0.1524 0.1143 -0.2476 0.2095 0.1905 -0.2095 0.1619 -0.3619 -0.1238 0.3429 -0.1619 0.1429 -0.2762 0.1524 0.1619 0.1333 0.3714 -0.1238 -0.3143 -0.1905 -0.1524 0.2095 -0.2476 -0.1810 -0.2857 0.2095 -0.2190 0.2476 -0.1238 -0.2000 -0.1333 0.2762 -0.1524 -0.1905 0.2381 0.1619 -0.2000 -0.2000 -0.2762 0.1048 -0.2476 0.1714 0.2095 0.1524 0.2571 -0.1619 0.0952 -0.1905 -0.2286 0.1333 -0.2190 -0.1714 -0.1333 0.1429 -0.4190 -0.2952 -0.3619 -0.2476 -0.1619 0.1905 0.2190 0.1524 0.1905 0.1810 0.2857 0.2190 -0.1619 0.1429 0.1810 0.2476 -0.2381 -0.1810 0.2000 -0.2571 0.1429 -0.1810 0.2000 -0.2571 -0.1905 -0.1905 -0.1619 0.1810 -0.1429 0.1619 0.3905 0.1810 -0.1905 -0.1524 0.2476 -0.1524 -0.2857 0.1810 -0.1810 -0.0857 -0.2762 -0.2952 -0.1619 -0.1143 -0.2381 0.2476 0.2000 -0.1714 0.1714 0.1714 0.3238 0.2000 0.3048 0.1524 -0.1429 -0.2000 0.1810 -0.1714 -0.1619 0.2095 -0.1714 -0.2381 0.1905 0.2571 -0.2286 -0.2190 0.1429 0.2095 0.1810 0.4095 -0.1143 0.1048 -0.1238 -0.1810 0.2190 -0.1810 -0.1333 0.2286 0.3238 0.3238 0.2190 0.2857 0.1714 -0.1714 -0.2000 0.2381 -0.2381 -0.1429 -0.3333 -0.1619 -0.2190 -0.2286 -0.2190 -0.4095 -0.1238 -0.2952 -0.1810 -0.1143 -0.2000 0.1905 0.1905 -0.2000 -0.1714 -0.1429 0.1619 -0.1810 -0.2667 -0.1714 -0.2476 -0.2476 0.1333 -0.2571 0.2857 -0.2000 -0.2667 -0.2476 0.1619 0.1143 -0.1238 -0.1810 0.1524 -0.1048 -0.1714 -0.2095 0.1810 0.3143 0.1429 0.1619 0.2762 0.1333 -0.1810 0.2571 0.2476 0.1905 -0.2762 -0.3429 -0.1524 -0.1429 0.1905 -0.2095 -0.4381 -0.2286 -0.1619 0.1810 0.2000 0.2381 -0.1714 -0.1429 0.2286 -0.2000 -0.2000 -0.1333 -0.2095 0.1524 -0.2190 0.1238 -0.2667 0.2571 0.3048 0.1429 -0.1238 -0.1714 -0.3524 -0.2190 0.1714 0.1619 0.1333 0.2000 0.2000 0.1524 0.1143 -0.1524 -0.1905 -0.3714 -0.2000 -0.1619 -0.2190 -0.1333 -0.2571 0.2952 -0.1714 -0.1810 -0.1333 0.2476 0.2000 -0.1905 0.1810 -0.2286 -0.1810 0.2190 -0.1619 0.1619 0.3524 0.1714 0.1714 0.1905 -0.1905 -0.1143 -0.1524 -0.1810 0.1429 -0.1619 0.1619 -0.1333 -0.1429 -0.3143 0.1524 -0.1714 0.1905 0.1524 -0.2095 0.1905 0.2000 0.1714 -0.1810 0.2952 0.3048 -0.1619 -0.1429 0.1810 -0.2476 -0.2381 0.2762 0.2571 0.1429 0.3429 0.2190 0.1810 0.1905 0.0952 -0.1048 -0.1810 0.1048 0.1810 0.3143 -0.2190 0.2476 -0.1619 -0.1524 0.2095 -0.3429 0.1238 -0.2095 0.3048 0.1714 0.2095 -0.1905 -0.2095 0.2857 -0.1810 0.2476 0.2381 0.1333 -0.0762 0.1619 0.1524 -0.3524 0.1810 -0.2571 -0.2571 -0.2190 0.1143 -0.1524 0.2286 -0.2286 0.2286 -0.2381 0.1905 0.2667 0.1333 -0.1619 0.1714 0.1714 0.1333 0.2952 -0.1143 -0.2667 0.1238 -0.1524 -0.1714 0.2000 0.1429 -0.2857 -0.1619 0.1905 -0.1429 0.1238 0.2095 -0.2571 0.0952 -0.1810 -0.1238 0.1905 0.1810 -0.1524 -0.3143 -0.1810 -0.1810 -0.2571 0.1238 -0.2476 0.2095 0.2000 -0.1524 0.1905 -0.1333 -0.2190 0.1333 -0.2000 0.1143 0.1429 -0.1524 0.1810 -0.2000 -0.1810 0.1524 0.2190 -0.1524 0.1619 -0.2190 -0.2476 0.2095 -0.1619 -0.2571 -0.1524 -0.1714 0.1810 -0.2857 0.2000 -0.1524 -0.1810 0.2571 0.1524 0.1619 0.2000 -0.3429 0.3238 0.1333 -0.1048 0.1714 -0.1238 0.2476 0.2857 0.2476 0.1619 -0.2476 -0.1714 0.1619 -0.1905 -0.2000 0.2190 -0.1905 -0.1810 0.2286 -0.1619 -0.1238 -0.2190 0.2381 -0.0571 -0.1238 0.2381 0.1619 -0.1524 -0.1714 -0.2286 -0.1905 -0.1714 -0.1333 -0.2381 0.3429 0.2000 -0.3048 -0.2286 -0.2000 -0.2762 -0.1714 0.1810 0.1619 -0.1810 -0.1333 -0.1333 -0.1619 0.1810 0.2381 -0.1714 0.2476 -0.1524 -0.2286 0.2286 0.2857 -0.1524 0.2000 0.2095 0.2286 0.1810 0.1333 0.1143 0.1524 -0.1905 0.2000 -0.1619 0.1333 0.0952 0.1524 0.2190 0.1619 0.1905 0.2381 0.4095 -0.1524 -0.2190 -0.2190 0.2952 0.1714 -0.1238 0.1429 -0.1905 -0.3143 0.1143 -0.2571 -0.3143 -0.0952 -0.2190 0.1810 0.2095 -0.1810 -0.1619 -0.1143 0.2000 0.2476 0.2000 0.2476 0.1619 -0.1619 0.1048 0.1619 0.1333 0.1143 0.0952" HIT_INDICES="1 7 8 10 12 18 23 24 29 31 37 43 55 63 67 90 99 105 108 113 125" ES_PROFILE="0.0381 0.0381 0.0857 0.1238 0.1619 0.1619 0.1714 0.2190 0.2286 0.2667 0.2667 0.2667 0.2095 0.1905 0.2095 0.0476 0.0190 0.0190 0.0476 0.0571 -0.0000" RANK_AT_ES="31.0000" RANK_SCORE_AT_ES="7.0400"/>
  <DTG RANKED_LIST="SexDevelopmentGenesPRL_remapped.rnk" TEMPLATE="na_as_pre_ranked" GENESET="gene_sets.gmt#HP_CAFE_AU_LAIT_SPOT" ES="0.3494" NES="1.3670" NP="0.1314" FDR="0.9895" FWER="1.0000" CHIP="ftp.broadinstitute.org://pub/gsea/annotations_versioned/Human_Gene_Symbol_with_Remapping_MSigDB.v7.5.1.chip" RND_ES="0.2087 0.1771 -0.2324 0.3012 -0.2482 -0.2206 0.1739 0.2103 -0.2134 0.2846 0.1589 0.1565 0.2395 0.1763 -0.1534 0.2269 0.2229 0.2632 -0.2142 0.2119 0.2269 0.3138 -0.1921 0.2016 -0.2071 0.1423 -0.1984 0.2656 0.2198 -0.2482 -0.2047 0.2308 -0.2332 -0.2885 -0.2870 -0.2530 0.2158 0.1945 0.2103 0.2759 0.3233 0.3051 -0.1787 0.2593 0.2324 0.2791 -0.1976 0.4696 -0.2617 0.2830 0.2087 0.3138 0.2142 -0.2364 0.3715 0.2846 0.3091 0.2838 0.4364 0.2103 0.2609 0.2435 0.2664 0.2411 -0.2372 0.2522 -0.2577 0.2087 -0.3352 0.3621 -0.1360 -0.2277 0.2711 -0.2158 -0.3273 -0.2261 0.2047 0.2617 0.3067 -0.2743 -0.2877 0.2063 -0.2395 -0.3360 0.2664 0.1960 0.4743 -0.2063 0.1613 0.1929 -0.3107 0.2885 0.2348 -0.3241 0.1842 -0.2403 0.3589 -0.2356 -0.3486 -0.2870 -0.3842 -0.3178 -0.1723 0.2625 -0.2261 0.1368 -0.3186 0.1787 0.1968 0.1296 0.2150 -0.2348 -0.3439 -0.2719 0.1976 -0.3455 0.1684 0.2198 -0.2000 0.2830 0.1960 0.1660 0.2071 0.1455 0.2609 0.3265 0.2656 0.3304 -0.3581 -0.3233 -0.2538 0.3747 -0.2798 0.1921 0.3589 -0.1802 -0.2134 -0.2174 -0.2229 0.2174 -0.2711 -0.2395 -0.2292 -0.2158 -0.3534 -0.2095 -0.3146 0.2917 -0.2569 -0.2498 0.2719 -0.2372 -0.3486 0.2767 0.3051 -0.1281 -0.2024 0.2008 -0.2158 -0.2016 -0.2751 -0.3542 -0.2704 -0.1534 -0.3273 0.1494 -0.3059 -0.2316 0.1668 -0.2324 -0.2063 -0.2245 0.3921 0.2221 0.2933 -0.2119 0.2593 0.5091 0.1771 0.2893 -0.3881 0.1794 -0.3099 0.1826 -0.3281 -0.2553 0.2111 0.2767 -0.1881 0.2308 -0.1763 -0.1921 -0.2451 -0.2656 0.2625 0.1565 0.3708 0.2174 -0.1976 -0.2364 0.2577 0.2095 0.2063 -0.2593 0.1660 0.3478 0.1225 -0.3494 -0.2545 -0.3107 0.2119 0.2024 -0.2854 -0.4000 0.1960 -0.1976 -0.2158 -0.1787 -0.2119 -0.2759 -0.1739 0.1209 0.1858 0.2395 0.2972 0.4743 0.2063 -0.3004 -0.2142 0.2656 -0.1929 0.3091 -0.2941 -0.2269 0.3091 0.2016 0.3621 -0.2696 0.3391 0.2071 0.1937 0.1889 -0.3091 -0.2743 -0.3747 0.2292 0.2964 -0.1850 -0.3059 -0.1549 0.3194 0.2980 0.2237 0.1937 0.2538 -0.2672 0.1945 -0.0933 0.2332 0.1723 -0.2759 0.2134 0.2308 -0.2806 -0.2877 0.3668 0.3138 0.2625 0.3178 -0.2451 -0.2000 0.3265 -0.1557 -0.3059 0.3534 -0.2751 -0.2925 -0.1265 0.2443 0.1929 0.2625 0.3233 -0.1739 -0.2372 0.1921 -0.1802 0.3304 -0.3028 -0.1676 0.4261 -0.2111 0.2506 -0.2656 0.3099 0.2632 0.2229 -0.2095 0.2538 0.3067 -0.3107 -0.2285 -0.1455 0.1850 0.2182 0.1700 0.2348 -0.2798 -0.2498 -0.1455 -0.1249 0.3360 0.1676 0.1565 0.2759 -0.1486 -0.1755 0.3194 0.3881 0.2324 -0.4957 -0.1976 0.2103 -0.2095 0.2435 -0.1423 -0.2047 0.1921 -0.2229 0.1589 0.1968 0.2838 0.1984 -0.2798 -0.2870 0.1881 -0.2277 0.2569 0.2917 -0.2846 -0.2759 -0.2087 -0.3067 -0.5312 0.1439 -0.2711 -0.2798 0.2229 0.2522 -0.1858 0.2893 -0.3004 0.3826 -0.1937 0.2269 0.2016 -0.1265 0.1423 -0.3099 -0.1810 -0.2316 0.2917 0.2893 -0.2095 -0.1960 0.2435 -0.2142 0.2292 -0.1439 -0.2759 0.2569 -0.2221 -0.1383 0.3020 0.3043 0.2957 -0.2435 0.1233 0.3217 0.1668 -0.2324 0.3534 -0.4221 0.3486 0.1976 0.2285 0.3787 0.2229 -0.1375 -0.2806 0.1723 -0.2877 -0.2150 0.3874 0.1557 0.2395 -0.2806 0.2980 -0.1937 0.1929 0.1960 -0.1676 -0.2237 -0.3178 0.3462 0.1747 -0.2759 0.3589 0.3012 -0.3368 -0.2672 -0.2719 0.4617 -0.2221 0.3700 0.3352 0.2190 -0.2348 0.1850 0.1850 0.1684 0.1810 0.2957 0.1984 0.2704 0.1217 0.3225 -0.2016 0.2593 0.3004 0.4000 -0.2632 -0.2324 -0.2767 0.3186 -0.3225 0.2269 0.2490 -0.3178 -0.2585 -0.1810 -0.2545 0.2964 -0.3312 0.3368 -0.1834 -0.1960 -0.4277 -0.1802 0.1391 -0.1929 -0.1755 -0.2182 0.3146 0.1858 -0.2198 0.3565 0.2292 -0.3004 0.2158 0.2356 0.1984 -0.2419 0.1858 -0.2277 -0.2569 0.1439 0.2419 0.4182 0.4482 0.2933 0.2190 0.2063 -0.1937 0.2696 -0.1502 -0.1945 0.1700 0.4055 -0.2158 0.3652 -0.2538 -0.3320 -0.2158 -0.4498 -0.3368 0.1960 -0.2719 0.3391 0.3913 -0.2198 -0.3146 -0.1794 -0.1968 0.2704 0.3700 0.2324 0.1731 0.2632 0.1723 -0.3534 0.3526 0.1715 -0.1708 -0.1929 0.2759 -0.1889 0.2150 -0.3486 0.3059 -0.3115 -0.3020 -0.4269 0.1304 -0.2791 -0.2395 0.2032 0.3107 -0.2530 -0.1375 -0.2024 0.2751 0.2522 -0.3304 -0.2530 0.2577 -0.2972 0.2348 -0.3850 -0.1573 -0.2545 0.2743 0.1715 -0.3976 0.1455 -0.3233 -0.3304 0.1945 0.1708 -0.1826 0.3138 0.1415 -0.1874 -0.3447 0.2174 0.1921 -0.2743 0.4150 -0.2316 0.2395 -0.2458 -0.2506 -0.2704 -0.2324 0.4530 0.2411 -0.2585 0.1723 0.3186 -0.2174 0.2719 0.2490 0.2941 -0.2893 -0.1462 0.2783 0.1565 -0.2838 -0.2538 -0.4577 -0.2767 -0.2680 0.3439 -0.2846 0.2593 -0.1336 0.1700 -0.1913 0.3573 0.2972 -0.2134 -0.2016 -0.4063 -0.1628 0.1826 0.2743 -0.2498 0.1668 -0.2000 -0.2403 0.3130 -0.3534 0.1684 0.1352 0.1826 -0.2791 -0.3787 0.2964 -0.2348 -0.1478 0.1763 -0.3494 -0.2656 0.1723 -0.1644 -0.1723 -0.3178 0.1668 0.1296 -0.3415 0.1976 -0.3976 -0.3138 -0.2024 -0.2482 -0.3407 -0.2103 -0.3099 0.4008 0.2111 -0.2016 -0.2854 0.3130 0.3913 0.2111 0.3186 0.3130 -0.2593 0.2846 0.2759 0.3099 0.2348 0.1929 0.2585 -0.2506 0.2719 -0.2783 0.2024 -0.2308 -0.3826 0.3802 0.1834 -0.1945 -0.1368 -0.2925 -0.1391 0.4316 -0.4395 -0.3391 -0.2055 0.3099 0.3565 -0.1668 0.1976 -0.2403 -0.2933 -0.3447 -0.3225 -0.3613 0.2498 0.1802 0.2324 0.2261 0.2443 0.3526 0.3399 -0.2324 -0.2680 -0.3360 -0.4134 0.3091 -0.3794 -0.5352 -0.1755 0.1597 0.1897 -0.2411 0.2664 0.2806 -0.1723 0.1352 -0.5020 -0.3273 -0.2617 -0.2237 0.2047 -0.3225 0.2545 -0.3004 -0.2569 0.3668 -0.2016 -0.1352 0.3273 -0.3526 0.1968 0.2269 0.3154 0.2261 0.3281 0.2221 -0.1281 0.5304 -0.2142 -0.3676 0.1613 -0.3399 -0.2451 0.6308 0.2538 0.3794 0.2569 -0.1913 0.2538 -0.2269 -0.1320 0.1921 0.2664 0.2806 -0.3043 0.4356 -0.2704 0.2190 0.1929 0.2032 -0.1881 0.2458 -0.2411 0.2071 -0.2870 -0.3660 0.1368 -0.2008 -0.3360 -0.2625 -0.2372 0.3138 -0.2530 -0.4269 -0.2000 0.2538 0.1597 0.2767 0.3328 -0.3115 -0.2182 -0.1486 -0.3012 -0.4538 0.2134 -0.3059 0.2245 0.2680 0.2158 0.1573 -0.1897 0.1976 -0.1881 -0.1708 -0.2332 -0.2190 0.2245 -0.1470 0.2356 -0.2530 0.2024 -0.1613 -0.3486 -0.2364 -0.2490 0.3881 -0.2925 -0.2482 -0.2870 -0.2719 -0.2577 -0.1597 -0.2838 0.1968 -0.2032 0.2443 -0.2308 0.1739 0.3763 0.1439 0.1976 -0.2593 -0.3004 -0.2348 -0.1763 0.2174 0.3020 -0.2632 -0.3099 -0.3502 -0.2530 -0.2063 -0.2103 0.3874 -0.2269 0.3273 -0.1913 0.3581 0.2664 0.3652 0.3652 0.2134 0.2830 0.2111 0.2182 0.1328 -0.1960 0.2696 0.2142 0.2119 0.1549 -0.1708 -0.4269 0.1336 -0.1810 0.2332 0.2332 0.2150 -0.1613 0.4277 0.2585 -0.1976 -0.2451 0.2008 -0.2751 -0.3668 0.1747 0.5178 0.2403 0.2379 -0.1549 0.2198 -0.2743 -0.2356 0.2585 0.4356 -0.1597 -0.2569 -0.1787 0.2893 0.3352 -0.2917 0.2206 0.3700 0.1684 -0.2680 0.2316 -0.2356 -0.3842 0.2158 -0.3146 0.3700 -0.2696 -0.1874 -0.2498 0.2933 -0.2047 -0.2221 -0.2245 0.3874 0.3802 -0.2632 -0.1755 0.1478 0.3708 -0.3960 -0.2364 -0.3352 0.2063 -0.1802 0.1352 0.2024 0.2245 0.3059 -0.1723 -0.2316 -0.2198 -0.2893 0.1984 -0.1494 -0.1913 0.2625 -0.2743 -0.3051 0.3099 -0.1708 -0.3051 0.2285 0.1739 0.2870 0.2047 -0.2846 -0.2980 0.2134 -0.2593 -0.1810 0.3850 -0.3194 -0.1336 0.2356 0.3233 -0.3233 -0.2174 -0.2838 -0.3352 -0.1929 -0.2696 -0.1771 -0.2585 -0.2008 0.4451 0.3115 0.5059 -0.2111 -0.3304 -0.3004 0.2103 0.2798 -0.2609 -0.3494 0.2545 -0.5217 -0.1984 0.3281 -0.1763 0.1771 0.2411 -0.3115 -0.2308 0.3043 0.2451 -0.2111 -0.2538 0.1494 0.2759 0.1968 0.1858 -0.1763 0.2609 0.2719 0.2182 0.3534 0.2095 0.2617 0.2206 0.2103 0.2846 -0.2885 -0.2625 0.2095 -0.3012 0.3960 0.1810 0.2134 0.3146 -0.1542 -0.2245 0.2696 0.1723 -0.2838 0.2617 -0.1810 0.2585 0.2198 0.2830 -0.2672 -0.3621 -0.2625 -0.1455 0.2419 -0.3304 0.2482 0.1368 0.4704 -0.1968 -0.3739 -0.2664 -0.3091 -0.2980 -0.2917 0.1747 -0.2704 0.3059 0.2055 -0.2783 -0.3763 -0.1976 -0.2569 0.1921 0.1202 0.1810 -0.1842 0.2055 0.3352 0.2593 0.1723" HIT_INDICES="14 17 19 20 33 38 39 89 110 116 120" ES_PROFILE="-0.0308 0.0427 0.1249 0.2158 0.2024 0.2585 0.3494 0.0142 -0.0688 -0.0213 0.0435" RANK_AT_ES="39.0000" RANK_SCORE_AT_ES="4.9700"/>
  <DTG RANKED_LIST="SexDevelopmentGenesPRL_remapped.rnk" TEMPLATE="na_as_pre_ranked" GENESET="gene_sets.gmt#ZNF350_TARGET_GENES" ES="0.3672" NES="1.3704" NP="0.1179" FDR="0.9899" FWER="1.0000" CHIP="ftp.broadinstitute.org://pub/gsea/annotations_versioned/Human_Gene_Symbol_with_Remapping_MSigDB.v7.5.1.chip" RND_ES="0.3293 -0.3034 -0.4207 0.2845 -0.2741 0.1862 -0.2759 0.4293 -0.2724 0.1586 0.3914 -0.2569 0.2328 0.1845 0.2500 0.2017 -0.1672 0.2655 0.2034 -0.1517 0.3000 0.4534 -0.2741 -0.1828 -0.1517 0.1983 0.1845 0.2224 -0.4345 0.2672 0.1241 -0.3397 -0.3500 -0.3103 -0.2241 -0.2500 0.3759 0.2586 0.2621 -0.3534 -0.1397 0.1793 0.2966 -0.1914 0.4345 0.2155 0.3621 0.2828 -0.2966 0.1810 -0.2517 0.2414 0.3293 -0.2897 0.3259 0.3241 -0.2052 -0.3448 0.3759 -0.1741 0.2655 0.2552 -0.1569 -0.2172 -0.2793 0.3534 -0.2379 -0.1914 -0.3017 0.1828 0.2845 -0.1966 -0.1793 -0.1931 0.1690 -0.1362 0.3707 -0.2534 0.2448 -0.2931 -0.3293 -0.3259 0.2052 -0.2879 -0.2448 0.3431 -0.2621 -0.4483 0.2190 0.3138 -0.1983 0.3207 0.2586 0.1862 0.5414 -0.2603 0.3138 0.3224 0.1569 0.1638 0.3310 -0.2621 0.2069 0.2966 0.1879 -0.2310 0.1966 0.2414 0.2155 -0.3621 0.2052 -0.3707 0.2759 -0.2690 -0.1310 0.3914 -0.2707 -0.2931 0.1983 0.3241 -0.1655 0.3672 0.2655 -0.2776 0.2931 0.2931 0.3017 0.2759 0.2793 0.3190 0.2362 -0.2069 -0.2603 -0.4897 -0.1897 0.2810 -0.2431 -0.2103 0.2966 0.1810 0.2190 -0.2069 -0.3379 -0.3103 0.3828 0.3552 -0.3052 0.2879 0.5345 0.2276 0.4069 -0.2621 -0.2241 -0.2517 -0.1845 0.1966 0.3431 -0.2310 0.2310 -0.2741 -0.3431 -0.4121 -0.2879 -0.2793 -0.1983 0.2759 -0.2500 0.1638 0.3810 0.2241 -0.2241 -0.3103 0.4034 0.3138 0.2069 0.1724 -0.1500 -0.2414 -0.4293 0.2586 -0.3621 -0.2138 -0.3655 -0.2328 -0.2862 0.2086 -0.1707 -0.3603 -0.4862 0.2034 0.1879 0.3345 0.2828 -0.1845 0.2931 -0.4638 -0.1914 0.3776 -0.2034 -0.4586 0.3241 0.2362 0.3621 -0.1603 -0.2483 0.1552 -0.2879 -0.3862 -0.3328 0.2241 0.1552 -0.1552 -0.2517 -0.1621 -0.5431 -0.2397 0.3172 -0.3172 -0.2414 0.2672 -0.1362 -0.2466 0.3414 0.2052 -0.2448 -0.2586 0.3397 0.3276 -0.2655 -0.3793 -0.4276 0.2948 -0.1810 -0.2879 -0.3155 -0.1500 -0.3155 0.1948 0.2276 0.2810 0.2500 -0.2862 -0.1707 -0.2362 -0.1983 0.2293 0.2672 0.3379 0.2138 -0.3621 -0.4207 0.3603 -0.1914 -0.3086 -0.2345 -0.2276 0.1724 -0.2466 0.3569 0.3879 0.1862 -0.2621 -0.1655 -0.4155 -0.2414 -0.1741 0.1879 -0.3397 -0.3103 0.3466 -0.3293 -0.4086 -0.3224 -0.1983 -0.1707 -0.1466 -0.2810 -0.2931 0.2724 0.2569 -0.3052 -0.3431 0.2431 0.2810 -0.1603 0.2224 0.2862 0.2414 0.3190 0.2190 0.3431 -0.3397 -0.3345 -0.2638 0.4207 0.1828 0.1552 -0.3621 -0.2741 -0.1931 0.3052 -0.3845 0.1759 0.3586 -0.2362 -0.2621 0.4138 0.3138 -0.1741 -0.2862 0.2069 -0.2000 0.2069 0.3862 0.2379 -0.1983 -0.3759 -0.1707 -0.2569 0.2086 0.2138 0.2259 0.1517 0.3638 -0.1862 0.2586 0.2207 -0.2638 -0.2414 -0.1414 -0.3414 0.2103 0.1397 0.2345 0.2224 0.1759 -0.2052 -0.3052 0.1897 -0.2121 0.2586 0.3552 -0.1741 0.2362 0.2155 -0.2983 -0.1983 -0.3362 0.3621 0.3052 -0.2293 0.2414 -0.1931 -0.2690 0.4000 0.2362 -0.3328 -0.1845 -0.3379 -0.2155 -0.1397 0.2310 0.1845 -0.2672 0.2931 0.2103 0.2621 -0.2017 0.1914 0.3345 -0.3414 -0.2534 0.1310 -0.4155 0.2672 0.1655 -0.2362 -0.2966 0.4034 -0.1810 -0.2707 -0.1983 -0.1448 0.2638 0.2345 -0.3190 0.1810 0.3793 0.2741 -0.2879 -0.1810 -0.4897 0.2069 0.1621 -0.1500 -0.3397 -0.2379 -0.2069 -0.2069 -0.3345 -0.1983 0.2759 0.1983 -0.2017 -0.1810 -0.2466 -0.2397 -0.2310 0.2069 0.1655 -0.2328 0.2483 0.2672 0.3931 -0.2034 -0.3103 0.2103 0.2586 0.2500 0.1190 -0.2707 0.1638 0.1983 0.2328 -0.4345 0.2190 -0.1603 0.3103 0.2362 0.3914 -0.2207 -0.2310 -0.3517 -0.2138 -0.3707 0.1983 -0.4448 0.2655 0.3397 0.2966 -0.1931 0.3052 0.1707 0.1966 0.3724 0.1759 -0.2155 -0.2690 -0.3655 -0.2517 -0.2069 -0.2845 0.2328 0.3207 -0.2810 -0.4259 -0.2586 -0.2397 -0.4810 -0.3397 0.2483 0.2810 -0.2655 -0.2121 0.1897 0.2897 0.2741 0.1276 0.3690 -0.1862 0.1586 -0.2052 -0.1845 0.2759 0.4017 0.2586 -0.2052 -0.2362 0.2000 0.2586 -0.2138 0.3241 -0.4224 0.1983 0.2879 0.3017 0.1966 0.3276 0.4724 0.2638 -0.3310 -0.4397 -0.3172 -0.4500 0.1759 -0.3362 -0.2586 -0.3328 0.2069 0.1966 -0.2776 0.2862 -0.2069 -0.2345 0.2966 -0.1845 -0.2483 0.2586 -0.2138 -0.3207 0.4069 0.3431 0.1914 -0.2569 0.1983 0.2190 -0.3345 -0.1931 -0.1845 0.1276 -0.1862 -0.2466 -0.2741 0.3241 0.3362 0.2362 -0.3552 0.2052 0.1690 -0.2000 -0.3397 0.3414 0.3569 -0.4603 -0.1966 0.4034 0.3603 -0.4793 -0.1828 0.2034 0.2759 0.1466 -0.1914 -0.2362 0.1621 -0.1724 -0.4672 -0.2621 0.2362 -0.2431 0.2621 0.1655 -0.3500 -0.2034 -0.2707 -0.3759 0.2862 -0.1569 -0.2966 0.1983 -0.3483 -0.2483 0.3879 -0.1879 0.3397 0.2966 -0.2983 -0.2224 -0.2931 -0.3328 0.1759 -0.1931 -0.2655 -0.3879 -0.2966 0.3793 -0.2724 0.1655 -0.2931 0.3103 0.2879 0.1759 0.1879 -0.2103 0.2741 -0.2138 0.2086 -0.2776 -0.1293 -0.2966 0.2759 0.1897 -0.1828 0.2517 0.2466 0.4552 -0.3069 0.2569 -0.2276 -0.1776 0.2672 0.3190 -0.2052 -0.2345 0.3345 -0.3052 -0.1586 -0.3069 0.1293 -0.4086 0.3000 0.2397 0.4310 0.2052 0.2034 0.2397 -0.2379 0.3190 0.1466 -0.3948 -0.3534 0.2586 0.2828 0.3897 0.2069 -0.2379 0.3103 0.3103 -0.2310 -0.1828 0.3103 -0.3155 0.2069 0.2362 0.2931 -0.3103 0.1983 0.2138 0.2517 0.3103 -0.3448 0.3103 0.3138 -0.1466 0.2069 0.2017 0.1638 0.1741 -0.3534 0.2793 -0.1552 -0.2345 0.3190 0.2483 0.1638 0.2103 0.1776 -0.2707 0.2966 0.2276 -0.1983 0.2914 0.2534 -0.2414 0.1707 -0.3259 -0.3672 0.4879 0.2707 -0.2707 0.2534 -0.3552 0.6207 -0.2879 -0.3000 -0.4724 0.2121 -0.1931 -0.1655 0.2603 -0.2328 0.1672 0.1569 0.1741 -0.2759 -0.1655 0.2414 -0.1362 -0.1741 0.2862 -0.2603 0.3586 -0.1966 0.2828 0.3224 -0.3552 0.3500 0.5621 0.1621 0.3569 -0.2586 0.2448 0.1741 -0.4034 0.2328 -0.2845 0.2552 -0.1103 0.2017 -0.1931 0.2759 0.1672 -0.2414 0.1879 0.2259 -0.1793 0.4259 -0.1948 -0.2431 0.3293 -0.1724 -0.2224 -0.5328 0.3931 0.2466 0.3362 -0.2983 0.2069 0.5776 0.2017 -0.2672 -0.1966 0.2138 0.4466 -0.1948 -0.3224 -0.2328 0.5190 0.1259 -0.1638 0.2052 -0.2603 -0.1431 -0.2638 -0.2414 -0.2328 -0.2655 0.1724 0.1845 0.2741 0.2103 0.2397 -0.2293 -0.3500 -0.2569 0.1879 0.4724 0.3069 -0.3621 -0.2845 0.2103 -0.3103 0.2534 -0.3690 -0.3155 -0.2362 0.2655 -0.1621 0.2224 0.2966 0.2190 -0.2552 0.3224 -0.3103 0.1793 -0.2155 -0.4810 0.3397 0.2328 0.3172 0.2569 0.2517 0.1397 0.2879 0.3293 -0.1776 0.1793 0.1845 0.3690 0.2534 -0.2983 0.2879 0.2259 0.2655 -0.1586 -0.1828 -0.3810 0.1741 -0.1845 0.1483 0.1724 0.5552 -0.2345 0.2724 -0.2759 -0.2500 0.1569 -0.1828 -0.2190 0.2793 -0.1690 0.1983 -0.3431 0.4190 -0.2828 -0.3241 0.1552 0.2328 -0.2983 -0.1931 -0.2638 0.2672 0.2759 -0.1190 0.2534 0.2931 -0.2500 -0.2431 -0.3052 -0.2690 0.3293 -0.2914 -0.1500 0.3828 0.3069 0.1690 0.2569 0.3776 -0.3328 0.3845 -0.2466 -0.5121 0.2534 -0.2621 0.3207 0.1466 -0.2241 0.2966 -0.3810 -0.2828 -0.2414 -0.1983 0.2845 -0.2983 -0.1448 0.2983 -0.3293 0.2397 0.3190 -0.1931 0.1724 0.2379 -0.3724 -0.2879 -0.2810 -0.1879 -0.1724 0.2586 0.3448 -0.2414 0.2534 0.2621 -0.3741 -0.2155 -0.2276 0.3017 0.2483 0.1862 0.2328 0.2328 -0.3172 -0.3845 0.3224 0.2534 -0.1828 0.2069 0.1914 -0.2328 0.3414 0.2897 0.3431 0.2293 0.2931 0.2017 0.2086 -0.1534 0.3328 0.5586 0.2672 0.3103 0.3017 0.1276 -0.2310 -0.2310 -0.1776 -0.1931 -0.1983 -0.1948 -0.3690 0.1707 0.2310 0.3397 -0.2069 0.3000 -0.1759 -0.1931 -0.4069 0.2310 -0.2897 0.3121 -0.2379 -0.1483 0.2069 -0.3741 0.2328 -0.4034 0.3914 -0.3810 0.3931 -0.2310 -0.1310 0.3466 -0.1776 0.2810 0.4224 0.2828 -0.2707 -0.2172 -0.1897 0.3534 -0.2259 -0.3017 0.2707 0.3155 0.1983 0.2172 -0.4224 0.2655 0.3483 0.2000 0.1190 0.3690 -0.1328 0.3690 0.1724 -0.2672 0.2276 -0.1966 -0.2172 0.3862 -0.3776 -0.1397 -0.4379 0.4017 -0.3586 -0.2931 -0.4931 0.2793 -0.1914 -0.5121 0.3190 0.4759 0.1914 0.2241 -0.2431 0.2086 0.1638 -0.2552 -0.2155 -0.3500 0.1983 -0.3569 0.3190 0.2741 -0.2776 0.2276 0.2155 0.2483 0.4259 -0.2483 -0.2086 -0.4793 -0.1983 0.2448 0.2448 -0.3776 -0.2948 -0.2845 -0.2155 -0.2586" HIT_INDICES="0 1 9 17 28 32 102 112 117 121" ES_PROFILE="0.1000 0.2000 0.2397 0.2793 0.2931 0.3672 -0.1276 -0.1052 -0.0397 0.0345" RANK_AT_ES="32.0000" RANK_SCORE_AT_ES="6.6500"/>
  <DTG RANKED_LIST="SexDevelopmentGenesPRL_remapped.rnk" TEMPLATE="na_as_pre_ranked" GENESET="gene_sets.gmt#GOBP_SMALL_MOLECULE_METABOLIC_PROCESS" ES="0.2809" NES="1.3748" NP="0.1237" FDR="0.9882" FWER="1.0000" CHIP="ftp.broadinstitute.org://pub/gsea/annotations_versioned/Human_Gene_Symbol_with_Remapping_MSigDB.v7.5.1.chip" RND_ES="-0.1564 0.1697 0.2184 0.1712 -0.2764 -0.1820 -0.1805 0.2371 0.1663 -0.1677 0.1830 0.1677 0.1269 0.2587 -0.1303 -0.1667 -0.1259 0.3094 -0.1608 -0.0817 0.1633 0.2031 0.1259 0.1761 0.1727 -0.1717 0.2474 -0.2027 0.1810 -0.1795 -0.1540 -0.1923 -0.1476 0.1677 0.1466 0.1653 0.2966 -0.2086 0.2095 0.1235 -0.1667 -0.2061 0.3384 0.1849 0.1328 -0.1604 -0.1535 -0.1963 -0.1028 -0.2391 -0.1505 0.1909 -0.1495 0.1677 0.0999 0.1825 -0.2356 -0.1082 0.2710 -0.1269 0.1736 -0.1151 -0.1353 0.1786 0.1244 -0.2322 -0.1682 0.1658 -0.1136 -0.3084 -0.1810 -0.3173 -0.2405 0.2169 -0.1471 0.2528 0.1353 -0.2159 -0.1363 -0.2627 0.1225 0.3546 -0.2459 -0.2592 -0.1500 -0.3128 -0.2159 0.2553 0.1569 -0.1667 -0.1692 -0.2651 0.1933 0.1771 0.2184 -0.1589 0.1549 0.1353 -0.2391 0.2253 0.4053 0.2686 -0.2587 0.2755 -0.1549 0.1530 -0.1913 0.1308 0.2135 -0.2651 0.1864 -0.1485 0.1899 0.1382 0.1623 -0.2366 -0.1249 0.2110 0.0792 0.1540 -0.1535 0.1717 0.1417 -0.3468 -0.1530 -0.1982 0.2907 0.1667 0.3463 0.1328 -0.3232 -0.2312 -0.1682 0.1510 0.3010 -0.2400 -0.2120 -0.2027 0.1712 -0.2976 -0.2779 0.1466 -0.2322 0.1781 -0.1338 -0.1663 0.2681 0.2282 0.1481 -0.1190 -0.2007 -0.1736 -0.2204 -0.2066 0.1982 -0.3586 -0.1663 0.1879 -0.1948 0.1761 -0.2873 0.3433 0.2130 0.1510 -0.1117 -0.1382 0.1884 -0.2002 0.1422 -0.1845 0.2833 0.1992 -0.1658 0.2218 0.2159 0.2179 0.1697 0.1564 -0.1530 0.2464 -0.1972 0.1687 0.3035 0.1756 -0.1353 -0.1692 0.2307 -0.2376 0.1456 0.2799 -0.2499 -0.2646 -0.3128 -0.1284 0.1943 -0.2007 -0.1810 0.2681 -0.1436 0.2297 0.1200 -0.1594 -0.1923 0.2066 0.1490 -0.1667 0.2277 0.2823 -0.1746 -0.1618 -0.1058 -0.2287 0.1938 -0.2720 -0.1958 -0.1530 -0.2661 -0.1638 -0.1348 0.2405 0.2499 -0.1363 -0.2612 0.1864 -0.1702 0.1215 -0.2007 0.2154 0.1717 -0.2031 0.1500 0.1909 0.2076 -0.1864 -0.1667 0.1943 0.1382 0.3537 -0.2169 0.1564 0.1328 0.2755 0.1500 -0.1845 0.1977 0.2543 -0.1269 0.2076 -0.2868 0.1043 -0.1653 0.1948 -0.1589 -0.1864 0.2248 -0.2474 -0.2425 0.1599 0.2282 -0.2100 0.2287 0.1382 0.1751 -0.2686 -0.3291 -0.2041 -0.1943 -0.2941 -0.2346 -0.1746 -0.1505 0.1510 -0.1687 0.1299 0.1677 0.1456 -0.1559 0.2789 -0.1495 0.1884 0.1574 -0.2213 -0.1938 -0.1948 -0.1653 0.1805 -0.2381 -0.1933 -0.1608 0.1790 0.1722 0.2017 0.4309 0.3758 0.2027 0.1938 0.2164 -0.2066 0.2346 -0.1549 0.1786 -0.1736 -0.1338 0.1515 -0.1422 -0.2066 0.2848 -0.1746 0.3561 -0.2484 -0.2332 -0.3212 -0.3197 0.2838 -0.2499 0.1244 0.4998 0.2297 -0.3035 -0.1830 -0.2194 0.3979 0.2804 -0.1441 0.1289 -0.2228 0.1712 0.2509 0.1249 -0.1972 -0.1977 0.1608 0.2474 -0.3079 -0.1195 0.2194 -0.3045 -0.2681 -0.1505 -0.1422 -0.2745 -0.3035 0.1677 0.2686 -0.1584 0.1982 0.1663 0.2843 -0.1692 0.2297 -0.2509 -0.1412 -0.1977 -0.1781 0.2705 0.1702 0.1786 0.2720 0.1058 0.3020 0.2646 0.2592 0.1156 0.2376 0.1933 -0.1422 -0.1830 -0.2927 -0.1574 -0.2823 -0.1117 -0.1712 -0.1564 0.1790 -0.1372 0.2076 -0.1879 0.2322 -0.2184 0.1771 0.3630 0.2764 -0.2484 0.3178 0.1879 -0.1923 -0.2755 -0.1820 0.2150 -0.1117 -0.1082 -0.1633 0.2415 -0.2882 -0.1663 0.2110 0.2371 0.1628 0.2405 0.0979 -0.2543 0.1909 0.2459 0.1323 -0.2518 -0.1102 -0.1781 0.2076 0.1618 0.1608 0.2184 -0.2730 -0.1977 0.2435 0.2031 -0.1574 -0.1525 -0.1584 -0.2204 -0.1141 0.1786 0.2636 -0.1166 0.1510 -0.1294 -0.1358 -0.3714 -0.2312 0.1702 -0.1254 0.2440 -0.1913 0.2277 -0.2568 -0.1608 0.2287 0.3000 -0.2543 0.4648 -0.1864 0.1372 0.1363 0.2440 0.2253 0.2238 0.3502 0.1481 -0.1604 -0.1712 -0.2002 -0.2169 0.1889 0.2509 -0.3502 0.1790 0.1608 0.1220 -0.2150 0.1982 0.1938 -0.2150 -0.2017 -0.2646 -0.1505 0.2705 0.2135 -0.1392 -0.1048 0.2587 0.1358 -0.2095 -0.2789 0.3079 0.2282 -0.1820 -0.1722 0.1594 0.1756 0.1530 -0.2474 0.1889 0.2366 -0.1638 0.2297 -0.1363 -0.2130 -0.3212 -0.2671 -0.1810 -0.1363 -0.1033 0.2061 0.2686 0.2189 -0.1303 0.2036 -0.2415 -0.1904 0.1845 0.2789 0.2317 -0.1431 -0.1466 -0.1387 -0.2533 0.3350 -0.3094 -0.1786 0.1830 0.2838 -0.2154 0.1249 -0.2145 -0.1781 0.0930 0.1559 -0.2494 0.2076 -0.2322 0.2415 0.1363 0.2907 -0.1618 -0.1505 -0.2764 0.1845 -0.1156 -0.2892 0.1559 -0.1185 -0.2179 0.2312 0.2804 0.2356 0.3556 -0.1879 -0.2366 -0.1294 0.1658 0.2464 0.2415 -0.2184 -0.1569 -0.2371 0.2858 0.2110 0.2892 -0.1864 0.2779 -0.1500 0.1938 0.0999 0.3433 0.1746 0.2223 0.1161 -0.3443 0.1358 0.1628 -0.1176 -0.2238 0.3630 -0.1879 0.1623 0.2297 -0.1795 0.1264 -0.1569 0.1712 -0.2730 0.1909 0.2341 0.1692 -0.2110 0.1200 0.1604 -0.1717 -0.1574 0.2287 0.1062 -0.1830 -0.1717 -0.1845 0.1618 0.2976 0.2204 -0.1308 -0.1845 -0.2007 0.1402 -0.1633 0.1166 0.2779 0.2730 -0.1884 -0.2017 0.1687 0.2297 -0.1638 0.1067 0.1776 -0.1082 -0.3256 -0.1992 0.3079 0.2789 -0.2450 -0.3281 0.1166 -0.1299 0.1535 0.3060 -0.2740 0.2100 0.1938 -0.3256 -0.2036 0.1712 0.1795 -0.1909 -0.2415 0.1589 0.1412 -0.1490 0.1584 -0.1358 0.2332 0.1854 0.3069 -0.2282 -0.1687 -0.1948 -0.1407 0.1849 0.2405 0.1682 0.2568 0.1805 -0.1471 0.1471 0.1279 0.2204 0.2041 -0.1372 -0.2450 -0.2056 0.1736 0.2017 0.1574 0.1618 0.2145 0.1412 0.2848 -0.2263 0.1294 0.1677 0.2464 -0.2017 -0.2450 -0.1958 -0.1869 0.2558 -0.2474 0.2558 -0.2356 0.1161 -0.1210 -0.1466 -0.2007 -0.2405 0.2002 -0.1530 0.1500 0.2091 -0.2568 -0.1864 -0.3163 0.1102 0.1663 0.2027 -0.0876 -0.2789 0.3079 -0.2907 -0.1820 0.1958 -0.1377 -0.3114 0.1569 0.2218 0.3340 0.1176 -0.1412 -0.3212 -0.3478 -0.2027 -0.1525 -0.2100 0.1018 0.1436 0.1200 0.3025 0.2007 -0.1549 0.1195 0.2764 0.2258 -0.2587 -0.1382 -0.1171 -0.0876 -0.1564 0.2646 0.3089 0.1476 -0.2705 -0.0999 -0.1692 0.1097 0.1358 -0.2681 0.2194 0.1338 0.1933 0.1259 0.1372 0.1702 0.1692 0.1559 -0.1781 -0.2100 0.2951 0.1992 -0.2110 -0.2169 -0.2031 0.1515 -0.2120 0.1810 -0.2273 -0.1623 0.1653 -0.1589 -0.2110 -0.2317 -0.1731 -0.1736 0.2297 0.2789 0.1156 0.2322 0.2179 -0.2376 -0.2425 -0.2051 0.2273 0.3266 0.1564 -0.2764 0.2223 -0.1377 -0.2518 -0.2986 -0.2523 -0.2405 -0.1638 -0.1864 0.1933 -0.2504 -0.1490 0.1913 -0.2341 -0.2823 -0.1156 -0.2061 0.1663 0.1530 -0.1254 -0.3360 -0.1564 -0.1638 -0.1402 -0.2297 -0.3256 0.2730 -0.1436 -0.0930 0.1776 -0.1727 -0.4112 -0.2951 0.1727 -0.1874 -0.1235 -0.1264 0.1540 -0.2076 -0.2322 -0.2322 -0.3069 -0.2927 0.1220 -0.1830 -0.2592 -0.1318 0.2710 -0.2425 0.2061 0.2253 -0.1938 -0.2450 0.2799 -0.3512 0.2494 -0.1549 0.1264 -0.2907 0.1618 0.1244 0.1923 -0.1284 0.2007 0.2543 0.1505 0.1663 0.2917 -0.1913 -0.2356 0.3640 -0.2317 0.1594 -0.1446 -0.1264 -0.2238 -0.1697 0.2007 0.1879 0.2189 -0.2464 -0.1771 -0.2681 -0.2145 0.1756 0.1795 -0.1244 0.1992 0.1958 -0.1972 0.1185 -0.1761 -0.1387 0.3935 0.2553 -0.3724 -0.1972 -0.1284 -0.3010 0.2907 -0.2469 -0.2528 -0.1422 -0.1490 0.2509 -0.2602 0.2917 0.3187 -0.1584 -0.1923 0.1963 -0.3620 -0.2528 -0.2533 -0.1692 0.2336 0.1407 -0.2425 -0.3256 -0.3104 -0.1436 0.1756 -0.2617 0.1869 -0.1574 0.1377 -0.1864 -0.2091 0.1968 0.1289 0.2179 -0.1417 0.0969 -0.1972 0.2017 -0.1722 -0.1540 0.1559 0.3187 0.1190 -0.2892 0.1220 0.1608 0.1977 0.3246 -0.3246 -0.1864 -0.2602 -0.2012 -0.2056 0.1392 -0.1495 0.2450 -0.2017 -0.1564 0.1923 0.3084 -0.2312 -0.3807 0.1736 -0.3187 0.1918 -0.1938 -0.2095 0.2277 -0.1864 0.3153 0.1481 -0.0949 -0.3079 -0.2459 -0.1525 0.2277 -0.3266 -0.1584 -0.2248 0.0964 -0.1530 0.2410 0.2509 -0.1594 0.2041 0.1156 0.1466 0.1471 0.2509 0.1899 -0.2287 -0.3020 0.3266 -0.3197 0.1628 -0.2346 0.1038 -0.1982 -0.2159 0.1727 0.1574 -0.1038 0.2696 0.1328 0.2238 -0.1446 0.1623 -0.2159 0.2248 0.2730 0.2071 0.1923 -0.2833 -0.1471 0.1545 -0.2696 -0.3291 -0.1618 0.1431 0.1909 0.2159 -0.1397 0.3468 0.2882 0.1363 -0.1431 0.1303 0.1771 0.2838 -0.2696 -0.3153 0.1869 0.1692 -0.1549 -0.1943 0.2297 -0.1795 -0.1210 0.1387 0.1667 -0.1599 -0.1840 -0.1308 0.1879 -0.3045" HIT_INDICES="1 4 6 9 13 18 21 22 56 57 70 78 81 82 93 108 111 118 125" ES_PROFILE="0.0433 0.0772 0.1205 0.1545 0.1790 0.1943 0.2282 0.2809 0.0251 0.0777 0.0182 0.0054 0.0394 0.0920 0.0512 -0.0271 0.0069 0.0034 0.0000" RANK_AT_ES="22.0000" RANK_SCORE_AT_ES="10.7000"/>
  <DTG RANKED_LIST="SexDevelopmentGenesPRL_remapped.rnk" TEMPLATE="na_as_pre_ranked" GENESET="gene_sets.gmt#GOBP_ORGANONITROGEN_COMPOUND_CATABOLIC_PROCESS" ES="0.3421" NES="1.3801" NP="0.1201" FDR="0.9834" FWER="1.0000" CHIP="ftp.broadinstitute.org://pub/gsea/annotations_versioned/Human_Gene_Symbol_with_Remapping_MSigDB.v7.5.1.chip" RND_ES="-0.2982 0.2105 -0.1798 -0.3158 -0.2061 -0.2500 0.2632 -0.3026 -0.2719 0.1842 0.3246 0.3070 -0.1842 0.3246 -0.1974 0.1579 -0.1974 -0.2325 0.3114 -0.1842 0.4254 -0.2675 0.2412 0.2061 0.2237 -0.2544 -0.1316 0.2018 0.1798 0.1096 -0.1491 -0.1491 0.1404 0.2412 0.3816 -0.1754 -0.3289 -0.2544 0.3728 0.2368 -0.2193 0.2895 0.2456 -0.3421 -0.2632 -0.2588 -0.4079 0.1974 -0.4167 -0.1842 0.2719 0.2719 -0.2105 -0.2018 0.3114 0.2851 -0.2719 0.4079 0.1886 -0.4693 0.2237 -0.2368 -0.1798 0.2237 -0.1667 -0.2237 -0.1754 -0.2763 0.1491 -0.2632 0.1623 0.3421 0.3114 -0.2939 0.2763 0.2149 -0.2544 0.4123 -0.1623 -0.1886 0.2500 -0.2018 -0.3553 0.1579 0.3026 0.2763 -0.2325 0.3860 -0.1886 -0.2237 -0.3158 -0.1579 0.1754 0.2061 -0.4254 -0.2895 -0.3026 0.2281 0.2061 -0.2763 0.3728 0.3684 0.2237 -0.2632 0.2763 0.1930 -0.1930 0.2018 -0.2719 -0.3246 -0.2018 0.3947 0.2500 -0.2237 0.2632 0.2632 -0.2500 0.3509 -0.2500 -0.2895 -0.2632 -0.1623 -0.2105 -0.2237 0.2325 0.3289 -0.1096 -0.2632 0.1974 0.1184 -0.1842 -0.2061 0.3377 0.3596 0.1842 0.3684 -0.2061 0.2632 0.2193 0.2500 0.2719 -0.1842 -0.1360 0.1535 -0.4211 -0.2412 0.2325 0.3991 -0.1842 -0.1798 -0.1184 0.3158 -0.3684 -0.1754 0.2105 0.3026 0.2851 0.2588 -0.2061 -0.2895 -0.4035 -0.1579 0.2675 -0.4781 0.1623 -0.2061 0.3289 -0.1798 -0.1404 -0.3684 -0.1886 0.1447 -0.2500 0.3070 -0.2588 0.2807 -0.3026 -0.1754 -0.1404 -0.2412 -0.1930 0.1667 -0.3553 -0.1754 -0.2193 0.3728 0.3289 -0.1316 -0.3377 0.1623 0.2807 -0.1491 -0.3553 -0.2719 -0.1623 -0.2763 0.2719 -0.2675 0.1886 0.1886 -0.2412 -0.2412 -0.1974 -0.3289 0.1316 0.2675 0.2018 -0.2105 -0.2763 -0.1228 -0.4781 -0.2763 -0.2018 -0.1667 0.1579 -0.2412 -0.1491 0.2456 0.2281 -0.2895 0.2895 0.1404 0.3904 0.1930 0.2588 -0.2719 0.3596 0.2281 0.2544 -0.1360 -0.2281 0.1842 -0.1667 0.1798 -0.3421 -0.2237 -0.2193 0.1974 -0.2149 0.2105 0.1974 0.2281 0.1974 -0.2325 0.1842 0.1579 -0.2763 0.3114 -0.2939 -0.2105 -0.2149 0.2588 0.1404 -0.2061 0.1316 -0.1754 0.2763 -0.3333 -0.2105 -0.3377 -0.2851 -0.3640 -0.1667 -0.2018 -0.2895 0.2632 -0.2763 0.2939 0.3377 -0.4035 -0.2105 -0.1798 0.2807 -0.2939 -0.1886 0.2149 0.1667 -0.2281 0.3684 -0.3333 0.2237 -0.2588 -0.2500 -0.2061 -0.1623 0.2325 -0.1667 -0.2456 -0.2675 -0.4298 -0.1886 0.1447 0.2544 0.2982 0.2895 -0.2719 0.2149 -0.3070 0.4825 0.2500 0.2237 -0.1842 -0.3772 -0.3202 0.1798 -0.1842 -0.2018 0.1798 0.2807 0.2237 -0.3114 -0.2368 -0.4123 0.1535 0.2237 0.3377 -0.4079 -0.2982 0.2544 0.2632 0.1491 0.2675 -0.1711 -0.2588 -0.1491 -0.2412 -0.2675 -0.3070 -0.2807 0.2456 0.2412 -0.1711 0.1711 -0.1974 -0.3158 0.2018 0.3421 0.2412 0.2149 -0.3640 0.3158 -0.1930 -0.2500 0.2982 0.1491 -0.1667 -0.2061 -0.1711 -0.2281 -0.3904 -0.3114 0.2719 -0.2061 0.3904 -0.1711 -0.2588 0.2982 -0.2149 0.3860 0.3158 0.4298 -0.3596 -0.2193 0.2193 -0.2982 0.2325 0.2237 -0.3640 -0.2763 -0.4430 -0.1842 0.2237 -0.1623 -0.1754 -0.3553 0.2105 -0.2061 0.5877 -0.1798 -0.1974 0.4342 -0.1579 0.3860 0.1930 -0.1974 -0.2675 0.3114 0.2105 0.2588 0.3246 0.2544 0.1579 0.2105 0.2500 -0.1974 -0.2193 -0.3684 -0.2061 0.1404 -0.1404 0.2412 -0.3114 -0.1842 0.2412 0.2149 0.2368 -0.2719 0.3026 -0.1798 -0.1711 0.2544 0.3421 -0.2018 0.1842 -0.2018 -0.3553 -0.2325 0.1842 0.3114 0.1404 -0.3553 -0.2675 -0.3991 0.1053 0.4912 0.2061 -0.2105 0.3640 -0.3333 -0.2588 -0.1754 0.1667 -0.2368 0.2149 -0.2193 0.2018 -0.2149 0.1974 -0.2895 0.3684 -0.1886 0.1930 -0.2500 0.3114 -0.2281 -0.2939 0.2237 0.2500 0.2018 -0.3202 0.1930 -0.1886 -0.3553 -0.2982 0.1711 0.3114 0.2500 0.2500 0.1316 0.2851 0.2544 0.1754 0.3596 0.1404 0.1535 -0.1974 -0.2149 -0.1711 0.2281 -0.2193 0.2149 -0.3202 0.3816 0.3860 -0.1754 0.2018 0.3333 -0.3816 0.3289 -0.1842 0.1711 0.2193 0.1667 0.1711 -0.1711 -0.2325 -0.2895 0.1360 0.1579 0.2061 0.1842 0.2412 -0.2456 -0.2544 0.3026 -0.1535 0.2456 0.2061 0.1667 0.2237 0.2412 -0.1930 0.1886 -0.2281 0.2544 -0.1886 -0.2149 0.3816 -0.4298 -0.2895 0.2895 0.2018 0.1623 -0.2939 0.2588 0.2456 0.2018 0.2675 -0.3026 -0.2368 -0.2281 0.1974 0.1667 -0.2632 -0.1930 -0.2193 -0.3553 -0.4956 -0.1930 -0.1579 0.1579 0.1711 0.1579 -0.1886 0.2368 0.1798 -0.2237 0.2500 0.2982 0.2018 0.2237 0.3377 0.1535 -0.1754 -0.2281 0.3947 0.2544 0.2325 0.2105 -0.3421 -0.1272 0.1930 0.2237 0.1535 0.3114 -0.1842 -0.2412 0.2895 -0.2061 0.2018 0.2500 -0.2018 0.1623 -0.1930 0.1754 0.2982 -0.2412 0.1974 -0.2325 0.2982 -0.1974 -0.2193 0.1316 0.2544 0.2061 -0.3991 0.2325 -0.4561 0.2193 -0.2368 -0.2018 -0.2281 0.1974 -0.1930 -0.2632 -0.2325 0.3509 -0.1754 0.2237 0.1798 -0.2763 -0.3860 -0.2105 -0.1316 0.4518 0.3421 -0.1930 0.2632 0.4123 0.3289 0.2018 -0.3202 0.1491 0.2719 -0.1623 0.4298 -0.2149 0.2939 -0.2719 0.2982 -0.1798 0.3553 -0.1798 -0.2281 0.2500 0.2412 -0.3684 -0.2719 -0.2982 -0.5000 0.1316 0.2018 0.1623 0.2895 -0.1974 -0.2982 0.2588 0.3246 -0.2719 -0.1754 -0.2281 0.2193 -0.1711 -0.4211 -0.2675 0.2675 0.3421 0.1667 -0.2061 -0.2500 0.1667 -0.2412 0.2193 -0.1754 -0.2325 0.1798 0.2368 -0.2061 -0.3904 -0.2939 -0.2193 0.2456 -0.1623 0.2193 -0.3684 -0.4518 0.1886 0.1491 0.2281 0.2412 -0.2500 0.1667 -0.2851 0.1842 -0.2237 -0.2061 -0.3158 -0.1754 -0.1886 -0.2061 0.3114 -0.3509 0.4693 -0.2895 0.1711 0.2325 -0.2939 -0.1404 0.2105 -0.2149 -0.2325 0.2675 0.2237 -0.2982 -0.2807 0.2456 0.4211 -0.2149 0.2281 -0.1447 0.1535 -0.4868 0.1886 -0.1623 -0.2500 -0.2412 -0.2412 0.3421 0.1711 -0.1798 0.2763 0.2632 0.1711 -0.2061 0.1316 0.1711 -0.2325 -0.2632 -0.1754 -0.2895 0.2588 0.3684 -0.3816 -0.3596 -0.4430 0.3596 0.1447 0.2763 0.2105 0.1579 -0.2544 0.3860 -0.3246 0.1974 0.1491 -0.1754 0.2412 -0.3333 0.3026 -0.2149 -0.2281 -0.3640 0.2105 0.2588 -0.3465 -0.3421 0.2807 0.1974 0.3202 -0.2105 0.1930 -0.3333 0.4342 -0.2193 0.1579 -0.1491 -0.3158 -0.2281 0.4035 0.2939 -0.3289 0.2325 -0.2368 -0.2895 -0.2939 -0.2675 0.1360 0.2237 0.4518 0.3772 0.1974 0.3114 -0.2632 -0.3377 0.3158 0.1491 -0.1140 0.1623 -0.2588 0.2412 -0.2982 -0.2237 -0.2851 0.2193 0.3421 -0.3246 0.1711 -0.2061 0.2851 0.1579 -0.1667 0.2456 0.2632 -0.2412 0.1579 -0.3465 0.2939 -0.1404 -0.2895 -0.3026 0.2982 -0.2807 -0.2018 0.1842 -0.2719 -0.3026 -0.1623 0.1404 -0.3465 -0.2807 -0.2149 -0.1974 -0.2851 0.1842 -0.1711 -0.1842 -0.4561 0.1798 -0.4912 0.1535 0.3377 0.1842 0.2939 0.2018 -0.1535 0.1360 -0.1798 -0.1711 0.2544 0.3114 0.2105 0.3421 0.3772 -0.1272 0.2018 0.2632 -0.1798 0.1623 0.3772 0.1579 -0.1667 0.2544 -0.3728 -0.2018 -0.1974 0.2632 -0.3816 -0.2281 0.1491 0.1404 -0.2632 0.2325 0.3202 0.3289 -0.2368 -0.1667 -0.3070 -0.1535 0.2807 0.2412 -0.2412 0.1798 -0.1930 -0.2105 -0.2456 0.2632 -0.3333 -0.2632 -0.1711 0.1667 0.1404 0.2061 -0.3246 0.2456 0.2719 -0.2237 0.1491 -0.2851 0.1228 0.2588 0.2500 -0.1930 0.3509 -0.2632 0.3509 -0.3026 -0.2412 -0.1096 0.2281 0.2149 0.3553 0.2061 0.4474 0.2632 -0.1886 -0.3684 0.2281 0.1535 0.1886 0.1930 -0.1886 0.3377 0.1667 -0.1623 0.1623 -0.3904 0.2456 -0.3246 0.2193 0.1184 0.1579 0.3421 0.3465 0.2500 0.2675 0.2588 0.1930 0.2193 0.2325 -0.4386 0.3860 -0.2544 -0.3421 0.1491 0.2588 -0.2719 0.2895 -0.2237 -0.1886 -0.1535 0.2105 0.1842 -0.1272 -0.3289 -0.3421 0.2281 -0.3421 -0.2982 -0.1930 0.1842 0.2412 0.2412 -0.1491 0.1886 -0.2895 -0.2632 -0.2061 0.1842 -0.1535 -0.2018 0.3026 0.2632 -0.3421 -0.3070 0.2719 0.2763 -0.2851 0.2895 0.3158 -0.2149 0.2281 -0.2807 0.3333 0.3991 0.2939 0.2412 -0.2588 0.1974 0.2763 0.2018 -0.2456 -0.2456 0.2193 0.2895 0.2281 0.4737 0.1754 0.3289 -0.2851 0.3289 0.2105 -0.3860 0.2807 -0.1842 -0.1360 0.5175 0.1711 -0.2281 -0.2456 0.2412 0.2588 -0.2237 0.2412 0.2325 0.2719 0.1140 0.2018 0.2807 0.2193 0.2105 0.4298 -0.2544 -0.2456 0.2368 0.2237 -0.1447 0.2149 0.2719 0.1272 0.2325" HIT_INDICES="1 3 9 11 38 42 43 44 66 96 99 115" ES_PROFILE="0.0746 0.1491 0.1886 0.2632 0.1184 0.1754 0.2588 0.3421 0.2412 0.0702 0.1360 0.0877" RANK_AT_ES="44.0000" RANK_SCORE_AT_ES="2.4100"/>
  <DTG RANKED_LIST="SexDevelopmentGenesPRL_remapped.rnk" TEMPLATE="na_as_pre_ranked" GENESET="gene_sets.gmt#HP_ABNORMALITY_OF_THE_NASAL_TIP" ES="0.3001" NES="1.3819" NP="0.1257" FDR="0.9916" FWER="1.0000" CHIP="ftp.broadinstitute.org://pub/gsea/annotations_versioned/Human_Gene_Symbol_with_Remapping_MSigDB.v7.5.1.chip" RND_ES="-0.3945 0.1678 0.1894 0.1770 -0.1538 -0.1603 0.5116 0.2337 -0.2202 0.2418 0.4582 -0.1829 -0.1630 -0.2990 0.2153 -0.3627 0.2234 -0.2035 0.1711 -0.1495 0.3022 0.1813 -0.2504 -0.1096 -0.3200 -0.1846 -0.2580 -0.1549 0.2029 -0.3573 0.2294 -0.2763 0.1668 -0.1063 -0.2342 -0.1624 -0.2126 -0.2342 0.2768 0.1344 -0.2785 -0.2623 0.1722 0.2105 0.1301 -0.1759 -0.1430 -0.1743 -0.3567 0.1700 0.1587 -0.3335 0.2008 -0.2450 0.2504 0.1829 -0.3761 0.1446 0.2256 -0.3810 -0.1959 -0.2008 -0.2164 -0.1295 -0.2029 -0.0950 0.2083 0.1376 0.1560 -0.2321 0.1700 -0.3297 0.1608 0.1392 -0.3098 -0.1527 0.2008 0.3206 0.1311 -0.1932 -0.2542 -0.1883 0.1236 0.2364 0.1608 -0.1522 0.1797 0.1770 -0.1549 0.2650 0.2693 -0.2412 0.3222 0.1905 -0.3189 0.1630 -0.2655 0.3044 -0.2035 -0.2202 0.1063 0.1166 -0.2434 -0.2337 -0.1673 -0.2455 0.2833 0.2391 0.2126 -0.1765 -0.2294 -0.3421 0.2450 -0.1630 -0.1711 -0.1749 -0.2693 -0.2110 -0.1981 -0.2218 0.1878 0.1619 -0.2531 0.1290 -0.1905 -0.1646 0.2817 0.0912 0.1802 -0.2029 -0.1425 0.2375 0.2984 0.1954 -0.3055 0.2785 -0.1862 -0.2045 0.1570 -0.1247 -0.1970 -0.2115 -0.1711 -0.1516 0.4949 0.2747 0.2029 -0.2272 0.2439 0.1641 -0.1792 0.3168 0.3006 0.2822 0.2159 0.3481 0.2893 -0.1921 -0.1975 0.2218 0.2294 0.2321 0.1187 0.2688 0.1646 0.2137 -0.2083 -0.3443 0.2688 -0.1311 0.2272 0.2229 0.1495 0.1387 0.1473 0.1500 0.1943 0.1479 -0.1489 0.1371 0.1927 -0.1775 -0.1954 -0.1311 -0.2434 -0.2267 -0.3573 -0.2455 0.2418 0.2018 0.3114 0.2655 -0.1074 -0.1738 0.3405 -0.3281 0.1684 -0.1516 0.1371 -0.1684 -0.1295 0.2250 0.1808 0.2418 -0.2914 0.2563 -0.2272 0.1484 -0.1959 0.1651 0.3540 0.2256 -0.1144 -0.1867 -0.1905 0.1937 -0.2418 -0.2434 -0.1052 0.3427 0.1301 0.1409 0.2801 0.2402 0.1684 0.1457 0.1101 0.1840 -0.1959 0.2876 0.1144 0.1495 -0.1749 0.2234 0.1959 0.1797 0.1592 0.2078 0.2110 -0.2213 0.1808 -0.2747 0.2202 -0.1991 -0.1295 -0.2380 0.2860 -0.3810 0.1722 0.4031 -0.1290 -0.1500 0.1997 -0.2434 0.1695 -0.2612 0.1516 -0.2072 -0.1851 0.2142 -0.1808 0.3351 -0.2072 0.2817 -0.1695 -0.1937 -0.2137 -0.1937 -0.1846 0.1695 0.2504 -0.1894 -0.2213 -0.1166 0.1738 0.1533 -0.1722 0.3832 0.1786 -0.2385 -0.2018 -0.1678 0.1749 0.1527 -0.2585 -0.1889 -0.2801 0.2245 -0.2196 -0.1970 0.3832 -0.1274 0.2358 0.2067 -0.2520 -0.1749 -0.2434 0.3421 0.3276 0.2520 0.1176 0.2267 -0.0982 -0.1981 -0.2196 -0.1592 0.2288 -0.1441 0.2709 -0.1921 0.2909 0.1409 0.2062 0.2655 -0.2089 -0.2542 0.1749 -0.2256 -0.2008 -0.2013 -0.1187 0.1457 -0.1722 0.1436 0.1954 0.1991 -0.1846 -0.3589 -0.1646 0.1371 -0.1436 0.1581 -0.2121 0.1441 -0.1662 -0.2245 -0.2601 0.2342 0.1554 0.3081 -0.2142 0.1997 0.1927 -0.1500 0.1592 0.1355 -0.2385 0.1981 0.1786 0.1301 0.1722 0.1862 0.2509 0.2348 0.1657 0.1970 -0.2822 0.1522 -0.1624 -0.2105 0.2180 -0.1079 -0.2029 0.1954 0.3092 -0.2990 -0.1668 -0.3130 0.2089 0.2693 -0.2391 0.1738 -0.2062 -0.1549 0.1203 -0.3810 0.2585 -0.2741 -0.2725 -0.2164 0.1716 0.1722 0.2218 0.2601 0.1722 -0.2218 0.2294 0.3519 0.1560 0.4582 -0.2164 0.2768 0.2747 -0.2310 0.1889 0.1549 -0.2639 0.1538 -0.2062 0.1446 0.1997 -0.2191 0.2288 0.1986 -0.1840 -0.1441 -0.2364 -0.2045 0.1096 -0.2029 -0.2509 -0.2213 -0.2855 -0.1430 0.1835 0.2450 -0.1991 0.1792 -0.2596 -0.2207 -0.2008 0.2569 -0.2526 0.2229 -0.2655 -0.2785 0.2677 0.2126 0.1614 -0.2412 -0.2256 -0.1311 0.1387 -0.2412 0.1878 0.1311 0.1570 -0.1328 -0.2062 -0.2375 0.1711 -0.2526 -0.2455 0.2213 -0.4231 0.1732 -0.2380 -0.1829 0.4031 0.1592 -0.2196 0.2752 -0.2326 -0.3055 0.4727 0.1576 -0.2747 -0.3335 0.1765 0.1862 -0.1991 0.1716 0.1889 -0.1732 -0.1576 0.1527 -0.1274 0.2342 -0.1603 0.1382 0.2493 0.2504 -0.3173 0.2024 -0.2655 0.2008 -0.1592 0.2639 0.1457 -0.2526 0.1241 0.1738 -0.1187 -0.1900 0.3168 -0.2547 0.2488 -0.1284 0.1484 -0.2067 0.3540 0.1797 0.2099 0.2142 -0.1829 0.2671 -0.2671 0.1937 -0.1743 0.1166 0.2375 -0.1770 0.2574 0.1284 0.1500 -0.1770 0.3092 0.2110 0.2914 -0.1576 0.2137 -0.3977 -0.2299 0.1889 0.1430 -0.2018 0.1835 -0.1797 0.1446 0.1678 -0.1846 -0.1209 -0.2159 -0.2304 -0.2428 0.2142 0.2801 0.1991 0.2596 -0.2018 0.1187 0.2126 -0.1392 -0.1894 0.1970 0.2380 -0.2402 0.1824 -0.1738 -0.3206 -0.2580 -0.2768 0.4236 0.2153 0.2795 -0.2396 0.1678 -0.1257 0.1754 0.3260 0.1738 -0.2018 -0.3168 -0.2326 -0.2747 0.1684 0.1382 -0.3146 -0.1473 0.1991 -0.2310 0.1765 -0.3999 -0.1614 0.1792 -0.2299 -0.2752 -0.1997 0.1247 0.2601 0.1889 -0.1430 -0.2623 -0.2164 0.2871 0.1371 -0.3060 0.2256 0.1295 -0.2072 0.3238 -0.2493 -0.1927 0.2310 -0.2175 -0.2984 -0.2062 -0.2321 0.2412 0.2153 -0.3443 -0.1862 -0.3001 -0.1759 -0.2509 -0.1889 0.4657 -0.2450 -0.1516 -0.2434 0.0998 -0.1846 -0.1549 0.1894 -0.1900 0.2526 0.2634 0.1641 -0.1921 -0.1441 0.2871 -0.2272 -0.2455 -0.2304 -0.2099 0.1722 -0.1943 -0.2952 -0.1587 -0.1398 0.1430 -0.3092 -0.2164 -0.1943 -0.1711 0.1937 0.1522 0.1716 0.2747 0.1225 0.2531 -0.2477 -0.2267 -0.2072 0.2466 0.4377 0.1560 -0.1533 -0.1840 0.3060 -0.1398 -0.3448 0.1522 0.1732 0.1603 0.1252 -0.2785 0.1619 -0.1387 0.2385 -0.2472 -0.2045 -0.1997 0.2029 0.1678 0.1889 0.2693 -0.1522 0.2428 -0.3664 0.1921 0.1495 -0.2045 0.2202 0.1846 -0.2418 0.1171 -0.1829 -0.1732 -0.2380 -0.1630 -0.2634 0.3227 0.2175 0.2520 0.3135 -0.1457 0.3427 0.2428 0.1657 0.1878 0.2234 -0.1878 0.1749 0.2035 -0.1587 -0.1538 -0.3060 -0.1133 0.1986 -0.1668 -0.1716 0.2806 0.1533 0.1722 -0.2876 -0.1311 -0.2256 0.2839 -0.1662 -0.2488 0.1775 0.2196 -0.2482 -0.1203 0.2785 -0.2671 0.1684 -0.3465 0.2402 0.2531 -0.3022 0.1284 0.1247 0.1673 -0.2860 -0.2876 0.2731 0.1657 0.1662 -0.2245 -0.3556 0.2402 -0.1695 0.2466 -0.2741 0.2509 -0.2547 -0.3044 0.2180 -0.1657 -0.1954 -0.1085 0.2180 -0.1187 0.1770 -0.1840 0.1937 -0.1749 0.1570 -0.1462 0.2887 0.1797 -0.2574 0.2860 0.2051 0.2585 -0.2563 -0.1355 -0.2358 -0.2693 -0.1684 -0.1738 0.2412 -0.1468 0.2013 0.2466 0.1905 0.1678 0.1851 -0.1770 -0.1824 0.2585 -0.1624 0.1916 -0.1900 -0.2256 0.2159 0.1144 -0.1921 -0.2375 -0.2008 -0.2180 0.1932 -0.2142 0.1738 0.2126 0.1883 -0.2876 0.3044 0.3135 -0.2299 0.1673 0.1900 0.1349 0.3427 0.3351 -0.1883 -0.1614 -0.2342 -0.1716 0.2688 -0.2396 0.1759 0.2121 -0.1991 -0.1355 0.3114 -0.1624 0.0966 -0.1614 0.1754 0.3044 0.1883 0.1603 -0.1997 0.3610 0.2029 0.1646 0.2029 0.2294 0.3222 -0.1306 0.2180 0.1123 -0.2455 0.1900 0.4069 0.3465 -0.2396 0.3389 -0.1570 -0.2326 0.3006 -0.1187 0.1214 0.2110 0.2839 0.1921 0.2585 -0.1883 0.3076 -0.1824 0.1716 0.1916 -0.1716 -0.3227 -0.1209 0.1975 -0.2634 0.1511 -0.2045 -0.4452 -0.1619 -0.1004 0.1527 0.2304 0.1883 0.1738 -0.2963 0.3076 -0.2709 0.2806 -0.2509 0.1851 0.1846 -0.2472 -0.3227 -0.1338 -0.1981 0.2380 0.2229 0.3848 0.1905 0.2067 -0.1954 0.3497 0.1587 0.1382 -0.3152 -0.2747 -0.2893 0.2391 0.2893 -0.1371 0.1630 0.2833 -0.2099 -0.1829 -0.1274 -0.1409 -0.3319 -0.2968 -0.1441 0.1468 -0.2876 0.1522 0.2083 0.2213 -0.2083 0.2310 0.2283 0.3055 0.1155 0.2725 -0.1106 -0.2175 -0.2072 0.4091 0.1775 0.1959 0.2099 0.1592 -0.1695 -0.1646 -0.2434 0.1274 0.1867 0.1479 -0.1975 0.2402 0.1986 -0.1813 -0.2574 -0.1786 -0.1646 -0.1587 0.2051 -0.1770 -0.3314 0.2008 -0.1533 0.3832 0.2234 -0.1959 0.2089 -0.2062 -0.1473 0.2067 0.3152 0.1592 -0.3022 -0.2763 0.1749 0.3384 0.2655 -0.1241 0.1646 0.2509 -0.1565 -0.1975 -0.3411 0.2785 0.2364 0.1878 0.3028 0.3130 -0.2137 -0.2299 -0.1851 0.2688 -0.0923 -0.2288 0.2876 -0.3519 0.2018 -0.2035 -0.1943 0.2844 0.4344 -0.3540 -0.1484 0.2779 0.2267 -0.2126 0.3017 0.3394 0.2375 -0.2261 0.1646 0.1749 0.1770 -0.3038 -0.1403 -0.3648 0.2855 -0.3670 0.2531 0.1441 -0.1554 0.2234 -0.2693 0.2164 0.1921 -0.1705 0.2380 -0.1878 0.2089 -0.2083 0.2434 0.1603 -0.1403 -0.1668 0.2547 -0.2256 0.3206 0.1705 0.1538 0.2115 -0.2860" HIT_INDICES="3 5 9 14 19 25 27 28 33 52 53 72 90 96 97 108 116" ES_PROFILE="0.0313 0.0809 0.1123 0.1344 0.1565 0.1695 0.2191 0.2779 0.3001 0.1937 0.2526 0.1462 0.0491 0.0621 0.1209 0.0880 0.0826" RANK_AT_ES="33.0000" RANK_SCORE_AT_ES="6.4700"/>
  <DTG RANKED_LIST="SexDevelopmentGenesPRL_remapped.rnk" TEMPLATE="na_as_pre_ranked" GENESET="gene_sets.gmt#MURARO_PANCREAS_DUCTAL_CELL" ES="0.3315" NES="1.3839" NP="0.1109" FDR="1.0000" FWER="1.0000" CHIP="ftp.broadinstitute.org://pub/gsea/annotations_versioned/Human_Gene_Symbol_with_Remapping_MSigDB.v7.5.1.chip" RND_ES="-0.2771 0.2723 0.2880 0.2090 0.1518 0.1647 0.1443 0.2594 -0.2206 -0.1709 -0.1409 -0.2022 -0.1852 0.3036 0.1470 0.2825 -0.2505 -0.1858 0.3227 0.1995 0.1518 -0.2825 -0.1899 0.2995 0.2825 0.1879 0.3560 0.1675 0.2587 0.3975 0.1334 -0.1280 -0.2771 -0.1722 -0.4302 0.2321 0.1157 -0.1593 -0.2349 -0.1824 -0.3506 0.2696 0.2471 -0.2226 0.1613 0.2703 -0.2886 -0.3622 -0.1586 -0.1375 -0.5221 0.2383 -0.2845 -0.2083 -0.2941 -0.1797 -0.2151 -0.3615 0.1879 -0.2314 0.3445 -0.1845 0.3288 -0.1634 -0.2287 0.1498 0.2845 0.2934 -0.2668 0.2934 0.2560 -0.2852 0.2321 0.4364 0.2015 -0.1995 -0.3982 0.3329 -0.2417 -0.1593 0.3213 0.2995 -0.1620 0.2049 0.2369 -0.2076 0.1899 -0.2703 -0.3050 0.2199 -0.1947 0.1961 -0.1777 0.1729 -0.2314 -0.2859 -0.2172 0.1470 -0.2560 -0.1879 -0.2580 0.2975 0.2090 -0.1995 -0.1777 -0.3771 -0.1396 -0.2076 0.3091 0.1709 -0.2110 0.1144 -0.4091 -0.1756 -0.2240 0.2056 0.1355 0.2083 0.2430 0.3057 0.1770 0.2886 -0.1722 -0.2730 -0.1600 -0.2491 0.2587 0.2063 -0.2328 0.2301 -0.1545 -0.1906 0.2934 0.2376 0.2103 -0.2914 -0.2029 -0.2587 -0.2771 -0.2233 -0.2682 0.1702 -0.2587 0.1899 -0.1470 0.2226 0.2948 -0.2233 -0.1777 0.1579 0.3948 0.2029 -0.1940 0.2437 0.3199 -0.1402 0.2526 0.2737 0.4922 0.1961 0.2172 0.1470 0.1532 0.2560 0.1940 -0.2015 -0.2206 0.3213 0.2049 0.3002 0.1838 0.2029 -0.1709 0.3737 0.2968 0.2818 -0.2709 -0.1858 0.2219 0.2675 0.1464 -0.1647 0.1641 -0.1593 0.3465 -0.3152 -0.2845 0.3329 0.3451 -0.2090 -0.1518 0.2206 0.3233 -0.2063 -0.2941 0.4234 0.3826 0.2321 -0.2349 0.1545 -0.2859 -0.3022 -0.2560 -0.1287 0.2015 -0.2566 -0.2151 0.2430 -0.3240 0.2314 -0.1116 -0.1988 0.2233 0.2056 -0.1321 -0.2063 -0.1906 -0.1382 -0.2464 0.2920 -0.2212 -0.2430 0.2349 0.1579 -0.2526 0.1634 -0.2240 -0.3526 -0.2342 -0.4568 0.1988 0.1457 -0.2668 0.1858 -0.3029 -0.1967 0.4010 0.2403 -0.1661 0.1600 0.1668 0.2798 -0.1259 -0.3649 0.1818 -0.1600 -0.2015 -0.2437 0.1770 0.1613 -0.2063 0.3050 0.2349 -0.2192 0.2478 -0.2696 0.2560 0.1770 0.2859 0.1995 0.2389 -0.1865 0.1770 -0.1906 -0.2369 0.4187 -0.1259 0.2859 -0.2920 0.2641 -0.1995 -0.2056 0.2172 -0.1933 -0.2417 -0.1988 0.1348 -0.3302 -0.1668 -0.3145 -0.1818 -0.3145 -0.2342 -0.2526 0.2614 0.2328 -0.1641 -0.1797 -0.4030 0.2165 -0.1532 0.1736 0.3138 0.2675 -0.2035 0.1858 -0.2083 -0.3390 -0.1341 0.2430 -0.2594 0.2907 0.2178 0.2444 0.1702 -0.1988 -0.2526 -0.1430 0.4506 0.1695 0.2417 0.1579 -0.2124 -0.1784 -0.1709 0.4152 -0.1852 -0.1824 -0.3390 -0.2083 0.1899 -0.1280 -0.2580 -0.3302 -0.2634 -0.3560 0.1634 -0.1784 -0.1749 0.1327 0.3853 -0.1116 -0.2560 0.1457 0.2226 0.1511 0.1838 -0.1620 0.2560 0.1491 0.2641 -0.2301 -0.3526 -0.3506 0.1375 0.1974 0.2594 -0.2437 0.2614 0.1961 -0.3125 -0.2328 0.2730 -0.1559 0.1906 -0.1559 0.2832 -0.1933 0.1784 0.2941 0.3097 0.2022 0.1940 -0.2771 -0.1668 -0.3097 -0.1355 0.1205 0.1899 0.2328 -0.1668 0.2737 0.2873 -0.1865 -0.1756 0.1559 -0.2505 -0.2117 0.2192 -0.2110 -0.1355 0.2886 0.1613 -0.2607 0.1967 -0.1593 -0.1641 0.2029 0.5453 -0.2035 0.1661 0.2192 -0.3036 -0.3091 0.1647 -0.2321 0.3240 0.1784 0.1593 -0.2260 -0.3676 -0.1729 -0.2430 0.2587 0.2410 0.3179 -0.2355 0.2532 0.1872 0.1675 0.2471 -0.2144 0.3206 0.2076 0.2049 0.4003 0.2294 0.1940 0.4799 0.2321 0.2532 0.3975 -0.2852 0.2737 0.2199 -0.2621 0.1341 -0.1763 -0.2240 0.2410 0.3057 0.0987 0.2172 0.2056 -0.2015 -0.2294 0.1749 0.3853 0.2682 -0.2532 0.1858 -0.3125 -0.3288 0.2995 0.2022 0.1961 0.2172 -0.3057 -0.2648 -0.2737 -0.1872 -0.2737 -0.3560 -0.3676 0.3887 0.1613 0.3091 0.1722 -0.2968 0.2880 0.1491 -0.3172 -0.2015 0.2675 -0.1484 -0.3622 -0.2042 0.1532 0.2376 0.2056 0.3390 0.2117 -0.2287 0.2165 -0.3799 -0.1886 -0.1967 -0.3091 -0.2233 0.1137 -0.1396 -0.1436 -0.2035 -0.1559 -0.3261 -0.3553 -0.2294 -0.1906 0.3622 -0.1620 -0.1940 -0.2083 -0.1933 -0.3594 -0.1307 0.3533 0.2784 -0.2757 0.3410 0.2178 -0.2764 -0.1906 -0.2457 -0.1552 0.1157 0.3227 0.1947 -0.1464 -0.1797 -0.2580 -0.2103 -0.1988 0.2771 0.1995 -0.1253 0.3921 -0.1688 0.2355 0.2791 -0.2437 0.1947 -0.2389 0.1647 0.1613 0.4568 -0.1579 0.1287 0.1961 -0.2349 0.1824 0.1736 -0.1695 -0.2090 -0.1423 -0.2621 0.2144 0.2757 -0.1899 -0.4152 0.1443 0.2634 -0.2144 0.2001 -0.2948 0.3022 -0.2614 0.1436 -0.4711 0.3240 -0.1852 -0.3240 0.1913 -0.1518 0.3125 -0.1797 0.1484 0.2873 -0.1967 -0.3982 -0.2015 0.1586 0.1763 -0.1253 -0.1695 0.3479 0.3744 -0.2178 0.1361 -0.2355 0.2151 0.1967 0.2403 0.2737 0.2090 0.2709 -0.2505 0.2049 0.2825 0.1430 -0.2144 0.3349 0.3329 0.3322 -0.2648 0.1559 0.1858 -0.1933 -0.2206 0.1974 -0.3091 0.3567 -0.1886 -0.1756 -0.2607 -0.2771 -0.3125 -0.2117 -0.1797 0.1675 0.2144 0.2560 -0.2968 -0.1661 -0.2355 -0.2212 0.3199 0.2076 -0.3567 0.2056 -0.1913 0.2914 -0.2703 -0.2505 -0.1858 0.4629 0.2389 -0.2594 0.2124 0.2798 -0.3022 -0.2240 -0.1961 -0.2355 0.2941 0.2090 0.1593 0.2192 -0.2703 -0.3118 -0.1797 0.2546 -0.1886 0.2240 0.2199 0.1675 0.2212 0.2138 0.2818 0.2349 -0.2743 0.3145 0.2056 -0.2260 -0.2526 0.2811 0.1634 -0.2117 0.2948 0.1756 0.1824 -0.2464 -0.1525 0.2825 0.3050 -0.1511 0.1906 -0.2914 0.3329 0.4091 -0.2083 0.1811 -0.1872 0.2505 -0.2328 0.4268 0.2226 0.3050 -0.3009 -0.5153 -0.2682 -0.2253 -0.2491 -0.2144 0.2471 0.3295 -0.2491 -0.1586 0.3091 0.2798 -0.2233 0.1307 -0.3560 -0.3472 0.1858 0.2580 0.3560 0.2294 0.1756 -0.2948 -0.2206 0.2430 -0.2090 -0.1947 0.2110 -0.1838 -0.3683 -0.2464 -0.2791 0.2138 0.1852 -0.4568 0.1579 0.2546 -0.2144 -0.3656 0.2410 -0.3050 -0.1777 0.1593 -0.1858 -0.3213 0.2703 0.1423 -0.1933 -0.1797 0.2934 -0.1341 -0.2961 -0.1954 -0.1702 -0.1491 0.1865 0.1600 0.4037 -0.1552 0.1498 0.2022 -0.1103 -0.1675 0.1184 0.2022 0.2240 -0.2737 0.2314 0.2743 0.1818 -0.2675 -0.3206 -0.2321 -0.1198 0.2546 -0.2478 -0.1661 -0.2498 0.3737 -0.4057 -0.1613 0.2294 0.2172 -0.3445 -0.2505 -0.4445 -0.3737 -0.1954 0.3438 -0.1688 -0.3465 -0.2383 -0.3138 0.1865 0.2321 -0.1852 -0.2029 0.2444 0.2199 0.1641 0.1559 0.2798 -0.2083 0.2580 0.1552 0.2873 0.1525 0.2941 -0.2355 0.3084 -0.2791 -0.1872 -0.2737 -0.1184 -0.3233 0.1443 0.2566 0.2655 0.2403 0.3710 0.2934 -0.2294 0.2491 -0.1961 -0.2383 -0.3683 -0.2355 -0.1926 0.1307 0.1355 0.2641 0.3445 -0.2321 0.3383 0.2798 -0.2941 -0.1824 0.2403 0.2621 0.1464 -0.3097 0.3587 0.2852 0.4452 -0.1824 0.1913 0.2880 0.2526 0.2267 0.2737 -0.2049 -0.2076 0.2553 0.2206 0.1464 -0.2328 0.2403 0.2206 -0.2015 -0.2199 0.1593 -0.1749 -0.3356 -0.1749 -0.1777 -0.2049 -0.2287 0.2253 0.2614 0.2355 0.2383 -0.2505 0.2505 -0.2491 -0.2267 0.2437 -0.2355 -0.2110 0.2784 0.2859 0.2015 0.2614 0.2941 -0.2703 -0.2641 0.3091 -0.3649 -0.2471 0.3186 0.2015 0.3710 -0.3268 -0.3240 0.2376 -0.2178 0.2444 -0.2056 0.2287 0.2818 -0.1940 0.1736 0.1681 0.2301 0.2614 0.2294 -0.2873 -0.3091 -0.2941 -0.1464 -0.1770 0.2294 0.1184 -0.3628 -0.2151 -0.2280 0.2703 -0.3799 -0.2083 0.3268 -0.1974 -0.2845 0.1253 -0.1484 0.3622 0.3417 0.2730 -0.1470 -0.5180 0.2553 -0.1634 -0.1913 -0.1675 0.1416 -0.2594 0.1498 -0.2355 0.2355 -0.2199 -0.2144 -0.3022 0.1559 0.1681 -0.2029 0.2267 0.2478 0.2975 0.1164 -0.2144 -0.2321 0.2437 -0.2764 -0.2131 0.3240 -0.2682 -0.3206 -0.2321 0.2349 0.1246 -0.3975 0.2478 0.2832 -0.1273 -0.2682 -0.2995 -0.1450 0.1763 -0.2560 -0.1457 -0.2192 -0.2580 0.1586 -0.1784 -0.1818 -0.1525 -0.2165 -0.2580 -0.2301 0.2314 -0.2178 0.1756 0.3710 0.4656 -0.1818 -0.1988 -0.2280 -0.2709 -0.2818 0.2349 -0.3472 0.1886 0.1695 -0.3438 -0.1525 -0.2553 0.2049 -0.1681 0.3002 0.3587 -0.2859 -0.2757 0.1818 -0.3084 -0.2233 -0.1777 -0.3302 -0.2287 0.2206 0.2308 0.1879 -0.2294 0.1586 -0.2580 0.2280 -0.1784 0.2948 0.1702 0.1021 -0.1647 -0.1518 -0.4595 -0.2968 -0.1811 0.2226 0.1736 0.1763 0.1797 -0.1688 0.2253 -0.2076 -0.1729 -0.2696 -0.2349 0.1865 0.2526" HIT_INDICES="0 1 3 4 10 26 37 50 52 60 70 98 112" ES_PROFILE="0.0769 0.1538 0.2219 0.2988 0.3315 0.2757 0.2641 0.2349 0.3029 0.3179 0.3152 0.1532 0.1150" RANK_AT_ES="10.0000" RANK_SCORE_AT_ES="17.6000"/>
  <DTG RANKED_LIST="SexDevelopmentGenesPRL_remapped.rnk" TEMPLATE="na_as_pre_ranked" GENESET="gene_sets.gmt#GOBP_CELLULAR_RESPONSE_TO_NITROGEN_COMPOUND" ES="0.3776" NES="1.3858" NP="0.1242" FDR="1.0000" FWER="1.0000" CHIP="ftp.broadinstitute.org://pub/gsea/annotations_versioned/Human_Gene_Symbol_with_Remapping_MSigDB.v7.5.1.chip" RND_ES="-0.1776 0.3569 0.1776 -0.3552 -0.2328 -0.3069 -0.2397 0.1707 -0.3793 -0.2483 0.3069 0.4207 0.2172 0.1759 0.1621 0.4655 -0.1621 -0.2345 -0.2224 -0.3569 -0.2138 0.3603 -0.2741 -0.2707 0.1828 0.2672 -0.2862 0.2707 0.1931 0.2983 0.2534 -0.3328 -0.6293 0.2500 -0.3310 -0.2655 0.2759 -0.2500 -0.2121 0.2517 0.2345 -0.2069 0.3397 -0.2190 0.2414 -0.1741 -0.1862 -0.2931 -0.4103 0.2103 0.1845 -0.2155 0.4034 0.3362 -0.3569 -0.2397 0.2845 -0.1414 0.4034 0.2672 -0.1172 0.1983 0.2052 0.2190 0.3793 -0.2517 -0.3741 0.2759 -0.3241 0.2103 -0.2672 0.3310 0.2500 0.2207 -0.2310 -0.1810 -0.1552 0.5069 0.3776 -0.2672 -0.5241 0.1845 0.2638 -0.1931 0.3103 -0.2966 -0.2345 -0.1586 0.2552 -0.2466 -0.2414 -0.2793 -0.2707 -0.2017 -0.2310 0.2741 -0.1638 0.5121 0.3017 -0.3431 -0.1759 0.3310 -0.2310 0.1741 0.3103 -0.2621 -0.1724 -0.2983 -0.2586 -0.2190 0.1190 0.1845 -0.1552 0.2672 0.2069 0.2052 -0.2276 0.2672 0.2776 -0.1862 0.1483 -0.2603 0.2500 -0.2328 0.2966 0.2190 0.1466 0.2793 0.4603 0.2569 -0.1638 -0.2328 -0.2172 -0.2397 -0.2500 -0.2207 0.2448 0.2224 0.3552 0.3017 -0.2224 0.3138 0.4948 -0.3586 -0.2569 -0.1845 0.2121 -0.4552 0.2655 0.2776 -0.2845 -0.4483 -0.3103 0.2052 -0.3983 0.4638 0.2207 -0.2483 0.3914 0.2103 0.2241 0.1862 -0.2345 0.2155 -0.2448 -0.2862 -0.2224 0.2103 -0.2052 -0.3690 -0.2638 -0.3293 0.3879 0.1276 -0.2466 -0.3741 0.2103 -0.1621 -0.1724 -0.3103 0.3879 -0.2707 0.2224 0.3741 0.2828 -0.2569 -0.2000 -0.2759 0.3586 -0.1759 0.2948 0.2448 -0.2172 -0.3034 0.3121 0.2172 0.2121 0.1897 0.1948 0.1724 0.2759 0.2017 -0.1724 0.4259 0.3172 0.2793 -0.4345 -0.2672 -0.2983 0.1379 0.2621 0.2741 0.3000 -0.1724 0.1931 0.2103 0.3121 -0.2931 0.3707 -0.4448 0.2552 -0.3103 0.2586 0.1810 0.2862 -0.3776 -0.2897 -0.2879 0.2155 -0.2724 -0.2724 0.1655 -0.2500 -0.1845 -0.3086 -0.3414 0.3638 -0.2190 0.2328 0.4241 -0.4293 0.1534 0.3948 0.1724 0.3431 -0.1741 -0.1897 0.2638 -0.3914 -0.1638 0.2879 0.3155 0.4414 -0.3621 0.3517 -0.2879 -0.1931 -0.1690 -0.3552 0.1586 0.2707 0.1828 -0.2017 0.3345 0.2621 0.3397 -0.4638 -0.2966 -0.2431 -0.2534 -0.2121 -0.4983 -0.2793 0.2517 -0.2052 -0.2672 -0.1776 -0.1966 -0.2690 0.3500 0.2586 0.1310 -0.2017 -0.1621 0.3172 0.1966 0.2362 0.1862 -0.2690 -0.2362 -0.3259 0.2190 0.3293 0.2121 0.1948 -0.1793 -0.3017 -0.3690 -0.4138 0.2328 0.1707 -0.2845 -0.2310 0.1724 -0.2879 0.2000 0.3707 0.2776 -0.2759 -0.3103 -0.2586 -0.3586 -0.2379 0.3172 -0.2500 -0.2190 -0.3655 0.2379 -0.1776 0.4000 0.2207 0.3448 -0.2845 0.2672 -0.2534 -0.3121 0.2224 0.3483 0.2862 0.1621 0.2603 0.2879 -0.2845 -0.2483 -0.4121 0.1845 -0.3086 0.1983 -0.2759 0.1534 -0.2776 0.2362 -0.2172 0.2000 0.1793 -0.1879 0.1724 0.2034 -0.1362 0.2414 -0.2103 -0.2138 -0.4379 -0.2655 -0.2069 0.2707 0.2931 0.1948 0.3241 -0.2431 -0.4776 -0.2690 0.4397 -0.1879 0.3448 -0.1500 0.4655 -0.2241 -0.3690 -0.2879 -0.2948 -0.2121 -0.1845 0.2155 0.2724 0.1776 0.2690 0.2931 -0.1103 0.2448 -0.4052 0.2017 -0.1897 0.2897 -0.1862 0.2862 0.4776 -0.4517 -0.2500 0.2414 -0.3293 -0.4121 -0.3448 -0.2776 0.2414 0.5345 0.3914 -0.2552 0.2207 0.2517 -0.4948 -0.1690 0.2276 0.1724 0.2707 -0.2172 0.2534 -0.2983 -0.2328 0.1724 0.2569 -0.1638 0.2397 -0.3914 -0.2448 -0.2741 0.3845 0.5017 -0.3690 0.3655 -0.2241 0.2828 -0.1362 -0.2155 0.5259 0.2121 0.3052 -0.2259 -0.2828 -0.1966 0.2776 -0.2276 -0.1759 0.1845 -0.1828 -0.3879 0.1224 -0.2086 0.3034 0.3793 -0.2190 -0.1707 0.3966 -0.3121 -0.1879 -0.1759 0.2241 -0.3224 0.5362 0.5966 -0.2845 -0.4052 0.2966 -0.3448 0.4741 0.1448 0.3224 -0.1793 -0.3276 -0.2621 -0.2500 0.3362 -0.1621 -0.4569 -0.2466 -0.1603 -0.4259 -0.3224 -0.3638 0.2466 0.4034 0.2397 0.3121 0.2793 -0.3466 0.2103 -0.2759 -0.3017 -0.3534 -0.3362 0.1690 0.2069 -0.3776 0.3534 -0.2948 -0.2672 -0.1793 0.4052 -0.2448 -0.2500 -0.2966 0.2586 -0.1621 0.2466 -0.2793 -0.2603 0.1741 -0.3138 0.2086 -0.2690 0.2586 -0.4724 0.4397 0.3793 -0.2914 0.1466 0.3914 0.1707 -0.2483 -0.2121 0.1862 -0.2638 -0.3414 -0.5241 0.3897 0.1672 0.2397 -0.1741 0.2155 0.2948 0.1362 -0.2448 -0.1414 -0.3190 -0.3172 -0.1655 -0.2897 -0.3190 0.2534 0.2707 -0.2586 -0.2586 -0.2138 0.2086 -0.2879 -0.2362 -0.2672 0.2328 -0.4810 0.2431 0.2759 0.2121 0.1362 0.4224 0.2276 0.3793 -0.3017 0.3500 0.2138 0.1759 -0.2638 0.2879 -0.1948 0.2603 -0.2379 0.2397 0.1707 0.3362 -0.2224 -0.1810 0.2586 0.2241 -0.4414 -0.2638 0.2414 0.2276 0.2310 -0.3190 -0.2397 -0.2983 -0.2328 0.2190 0.2190 -0.2707 -0.4103 -0.2259 0.3569 0.2034 -0.1724 -0.3190 0.1621 0.3810 0.2845 0.2345 -0.3534 -0.3103 0.2603 0.2724 0.4000 0.2793 0.2621 -0.3690 -0.4552 -0.2655 -0.3793 0.2397 -0.2810 0.3155 -0.2328 -0.3500 0.2362 -0.3828 0.2034 -0.4155 0.2638 -0.2517 0.2276 -0.2293 -0.3086 0.2672 -0.1603 0.4000 0.2914 0.2500 0.2448 -0.1879 0.3155 -0.2379 -0.3776 0.2810 0.2603 0.2345 0.2966 0.2638 0.2690 -0.1672 -0.5121 0.3517 -0.5448 0.3793 0.2897 -0.2759 0.2190 -0.2724 -0.2379 -0.3431 -0.4103 -0.2103 -0.3017 0.2759 0.3638 -0.4259 0.2707 -0.3897 0.1586 -0.3086 -0.3707 0.2397 0.3103 0.3983 0.1741 0.2552 0.3569 0.4207 0.3448 -0.1741 -0.3397 0.4103 0.1983 -0.2603 0.3138 -0.1655 -0.2293 -0.3707 -0.2103 -0.2517 -0.2241 -0.1569 0.2517 0.3379 -0.3500 -0.1379 0.1466 -0.4638 0.4138 -0.1845 0.3517 -0.2741 -0.1931 0.2914 -0.2017 -0.2207 0.2448 0.2931 -0.2310 0.1759 -0.1931 0.2655 0.3052 0.4759 -0.3241 -0.2207 0.1534 0.3052 -0.1879 0.3362 0.2431 0.2259 -0.1948 -0.4121 0.2707 -0.1810 -0.2586 -0.2276 0.2983 0.4483 -0.2414 -0.2931 0.2052 0.1569 -0.2017 -0.3828 -0.4690 0.2138 -0.3034 -0.2483 0.2276 -0.2966 -0.1638 0.2448 0.1828 -0.2345 -0.2793 0.2362 -0.3414 -0.2448 0.3328 0.1293 -0.3293 -0.2224 0.1810 0.1172 0.2017 0.3690 -0.4121 0.2724 -0.1741 -0.3517 0.2017 0.2862 0.4672 0.3069 0.2862 0.2586 -0.3379 0.2948 0.1603 0.1379 0.1569 0.2414 -0.4103 -0.2448 -0.1414 -0.2276 0.2828 -0.3379 0.1897 0.2879 0.1845 0.3103 -0.2707 0.4190 -0.2172 -0.2241 0.2310 -0.2414 -0.2586 0.3052 0.2276 -0.2862 0.1224 0.3552 0.1931 0.3690 0.5586 -0.1776 0.1672 0.2448 -0.2310 -0.3259 -0.2345 -0.2966 -0.2328 -0.2172 0.3172 0.1672 -0.2276 -0.2241 -0.2707 -0.2241 -0.2397 -0.1672 0.3017 0.2603 0.2397 0.2328 -0.2724 -0.2172 -0.2897 -0.3810 0.3069 -0.3466 0.1672 0.2793 0.3810 0.4293 -0.2431 0.3672 0.1810 -0.2879 0.2276 -0.2448 0.2362 -0.1621 -0.2672 -0.2310 -0.3483 -0.1500 -0.1379 0.1724 0.1983 -0.2483 0.5586 0.2138 -0.4034 0.2707 -0.2362 0.3207 -0.2741 0.2241 -0.4931 -0.1862 -0.1690 -0.1948 -0.3310 -0.2069 0.4586 0.3241 -0.2052 0.3448 0.3517 -0.1793 0.2207 -0.2483 0.3241 -0.3517 -0.2397 0.2276 0.1810 0.2759 -0.2241 0.3741 -0.2155 0.1707 -0.2310 -0.3224 0.2793 0.1966 0.2862 0.1586 -0.2069 0.1845 0.3397 0.2379 0.2810 -0.1966 -0.2914 0.2207 0.3362 0.3724 0.3690 0.4017 0.3293 -0.2259 0.2414 0.3466 0.2259 0.2069 0.3293 0.1793 0.1810 0.4466 -0.3500 -0.1897 0.1741 -0.2862 0.3190 0.1914 -0.2086 -0.1707 0.1828 -0.2207 0.2310 -0.1828 0.3276 -0.3586 -0.2241 0.3103 -0.2121 0.1931 0.3121 -0.2500 0.3776 -0.2966 0.3707 -0.2069 -0.3155 -0.3621 -0.2897 -0.1448 0.2845 0.1569 0.3190 -0.2034 -0.2966 -0.2707 0.2552 0.2000 -0.4690 -0.3138 -0.2534 -0.2793 0.3172 0.3155 -0.2069 -0.2500 0.2224 0.2621 -0.4379 -0.2103 -0.2310 -0.2879 0.1759 -0.3207 -0.3155 0.3569 -0.3328 0.4586 -0.3103 -0.2845 -0.2948 0.2328 -0.2500 -0.2155 -0.2586 -0.3810 -0.1983 -0.1707 0.2310 -0.3052 -0.3534 -0.1517 0.3500 -0.1724 0.1793 -0.2414 -0.2638 0.1466 0.2362 0.2793 -0.2534 -0.1621 0.2379 -0.1776 -0.2500 0.2362 -0.1914 0.2776 -0.3017 0.2724 -0.2103 0.3155 -0.2983 -0.2276 0.2069 -0.2534 0.3293 0.2655 -0.3328 -0.2741 0.2845 0.1845 -0.3276 -0.2707 -0.3741 0.4276 0.1897 -0.2672 -0.2655 0.1414 -0.5534 -0.1707 0.2621 -0.2310 0.1914 0.2000 -0.2310 0.2621 -0.3672 0.3845" HIT_INDICES="1 3 18 27 38 39 55 56 72 108" ES_PROFILE="0.0914 0.1828 0.1621 0.1931 0.2069 0.3069 0.2776 0.3776 0.3483 0.1466" RANK_AT_ES="56.0000" RANK_SCORE_AT_ES="1.0500"/>
  <DTG RANKED_LIST="SexDevelopmentGenesPRL_remapped.rnk" TEMPLATE="na_as_pre_ranked" GENESET="gene_sets.gmt#HP_ABNORMAL_BONE_STRUCTURE" ES="0.2333" NES="1.3869" NP="0.1123" FDR="1.0000" FWER="1.0000" CHIP="ftp.broadinstitute.org://pub/gsea/annotations_versioned/Human_Gene_Symbol_with_Remapping_MSigDB.v7.5.1.chip" RND_ES="0.0833 0.1667 -0.1667 0.1333 0.0889 -0.1167 -0.1389 0.2000 -0.1167 0.2556 -0.3056 -0.2333 -0.1000 -0.3278 -0.1056 0.2111 0.1611 -0.1444 -0.1722 0.1667 -0.1944 0.2833 -0.1722 0.2111 -0.1333 -0.1333 0.1611 -0.2056 0.1167 -0.2167 -0.1222 -0.1056 -0.1222 0.1444 -0.1278 0.1444 -0.1389 0.1389 -0.1667 0.1056 0.2389 0.1278 -0.2500 0.1000 0.1889 -0.1556 0.1611 0.2611 0.1944 0.1167 0.2500 0.1278 -0.1278 0.2833 0.1111 0.2389 -0.2167 -0.2778 -0.1556 0.2056 -0.2000 0.1722 0.2167 0.2778 0.2889 0.1333 -0.2111 -0.0722 -0.1333 0.3500 -0.2500 -0.1333 -0.1944 0.1889 0.2056 -0.1389 -0.1167 0.2944 -0.2722 0.1944 0.1333 -0.0778 0.1167 -0.1667 -0.1389 0.1056 -0.1222 -0.1944 -0.1778 0.1333 0.2222 0.2111 -0.1444 -0.1833 -0.1944 -0.1833 -0.1000 0.1333 -0.2056 0.1667 -0.2667 0.1167 -0.2167 -0.1056 -0.1611 -0.1500 -0.3000 -0.1667 0.1333 -0.1000 -0.2222 -0.1167 0.1556 0.1778 -0.1167 0.1333 -0.3222 -0.1667 -0.1000 -0.1611 -0.2056 -0.1056 -0.1389 0.1389 -0.2222 0.1500 0.1389 -0.2167 0.1000 -0.1500 -0.1278 0.1778 -0.1000 -0.1833 0.1333 -0.1222 -0.1778 0.2167 -0.0778 -0.1222 0.1778 -0.1667 -0.1167 0.1167 -0.2389 -0.1056 -0.1611 -0.2222 0.2500 0.1722 0.3000 -0.1000 -0.1778 0.1833 0.2222 -0.0889 -0.2167 0.2444 0.2722 0.2444 -0.2111 -0.1500 -0.1056 -0.1778 0.1000 -0.1556 0.1611 0.1111 -0.1056 0.1778 0.1056 -0.1333 0.1611 0.1056 0.1722 -0.1167 0.1167 -0.1556 -0.1944 0.1611 0.2556 0.1389 0.1611 -0.1111 -0.1333 0.1500 0.1111 0.1222 0.1444 0.1556 0.2000 -0.2167 0.2611 -0.1500 -0.1667 0.1722 0.1722 -0.1333 0.0889 -0.1944 -0.1611 0.2222 0.1889 0.1778 0.1667 0.2167 0.2167 -0.1833 -0.1667 0.1333 -0.1389 0.1389 -0.0944 -0.2667 0.1611 0.1667 0.1167 -0.1389 0.0889 0.1722 0.1333 0.2278 -0.1333 -0.1389 0.1722 0.2778 -0.1389 0.1667 0.1667 0.1222 -0.1833 -0.1889 0.1111 0.1889 -0.1667 0.1278 0.2056 -0.1000 0.1278 0.1278 -0.1500 -0.0944 0.1556 -0.1000 -0.1611 -0.1500 -0.1944 -0.1778 -0.1333 0.1611 -0.1278 -0.2667 0.2278 0.3000 0.1556 0.1556 -0.1111 -0.1667 -0.0889 0.1667 -0.1278 -0.1556 0.1889 -0.1611 0.1111 -0.1500 -0.1500 0.2722 -0.1167 0.1278 -0.1667 0.2000 0.1944 -0.2167 0.1889 -0.0944 0.1667 0.1611 -0.1056 -0.1333 0.1556 0.1722 0.1611 -0.1333 -0.2389 0.1611 -0.1222 0.1333 0.2222 0.0556 0.1500 -0.1500 0.1611 -0.1500 -0.1667 -0.1833 -0.2667 0.1833 -0.2167 0.1444 -0.1944 0.2222 0.2111 -0.0833 0.1000 -0.1500 -0.1278 0.1611 0.1056 0.1056 0.2278 0.1944 -0.1500 0.1833 -0.2167 0.1111 0.2111 0.1500 -0.1833 -0.2389 -0.1778 -0.2222 -0.1944 -0.1000 -0.1222 -0.1611 0.2167 -0.2278 -0.1111 -0.1889 0.1389 -0.1778 -0.3167 0.1333 0.1000 0.1000 0.1722 0.0944 0.2056 0.1056 -0.1833 -0.2333 -0.1778 0.1556 0.2222 -0.1500 -0.1278 -0.1333 -0.1278 -0.0944 -0.1222 -0.2222 0.1833 0.2222 0.1444 0.1778 0.1500 -0.1000 0.1667 -0.1778 -0.1167 0.1056 0.1667 -0.1667 0.1278 0.1722 0.2167 -0.3111 -0.1389 0.1333 -0.3389 0.1222 -0.1333 0.2056 0.1556 0.1167 -0.2778 -0.1722 0.2000 -0.3111 -0.2389 -0.1889 0.0944 0.1722 -0.2056 0.1944 0.2000 0.2222 -0.1778 0.2222 0.2500 0.1278 0.1556 -0.2389 0.1833 0.2111 -0.2500 0.1000 -0.1778 -0.1333 0.1222 -0.1278 0.1778 0.2611 0.2111 -0.1444 -0.1000 -0.2222 -0.1056 -0.1833 -0.1333 -0.1722 0.1000 0.1500 -0.1667 -0.1944 0.1389 -0.1889 -0.2167 0.1611 -0.1611 0.1667 0.1500 0.1389 -0.1278 0.1944 -0.1000 0.1889 -0.1889 -0.1333 -0.1000 0.1778 0.1611 0.1167 -0.1333 0.1278 -0.1278 -0.1056 0.1611 0.1833 0.0722 0.1667 -0.1500 0.2000 0.1278 -0.1556 0.1722 0.1722 0.1500 0.2556 -0.3000 0.1167 0.1944 0.1889 -0.1111 0.1444 -0.1000 -0.1444 0.2444 -0.1500 -0.1444 -0.1778 -0.2722 -0.2056 0.2167 -0.2611 -0.1556 -0.1333 -0.1556 0.2000 -0.2389 0.2500 0.2444 0.1333 0.1444 -0.2167 0.1667 -0.1278 -0.1778 -0.1611 -0.1167 0.1278 0.1389 -0.2000 0.2056 -0.2056 0.2944 -0.2000 0.1444 -0.1556 0.3000 -0.2444 -0.1944 0.1167 -0.2000 0.1556 -0.2333 -0.2056 -0.1389 0.1278 -0.1611 0.1500 0.0944 0.0778 -0.0889 0.2167 0.1500 -0.1667 -0.0778 -0.0722 -0.1333 -0.1167 0.1278 -0.1056 -0.1056 0.1500 0.1833 0.1500 -0.2389 0.1667 0.1222 0.1778 0.2389 0.1778 -0.1333 -0.1500 -0.1722 0.0944 -0.1444 -0.2389 -0.2111 0.1111 -0.0889 0.1222 -0.1444 0.1111 -0.0833 0.1444 -0.0833 0.2889 -0.1611 -0.1333 -0.2611 -0.1167 -0.1167 0.1056 0.1667 -0.1222 -0.1444 0.1111 0.0944 -0.1667 0.0944 -0.1778 -0.2611 -0.1444 0.1778 0.1722 -0.1667 -0.1611 0.1833 0.1833 0.1611 -0.1389 -0.1111 0.2611 0.1833 -0.2667 0.1333 0.1556 -0.0944 0.1722 -0.1222 0.1000 -0.1278 -0.1000 -0.3056 -0.1778 -0.1056 0.3333 0.1611 0.1667 -0.2722 -0.1667 -0.1222 0.1000 -0.1722 -0.1889 -0.1500 0.2056 0.1722 0.2167 -0.1667 0.2111 -0.1778 -0.1722 -0.1056 -0.1389 -0.1778 0.1500 -0.1500 0.2389 0.1111 0.2778 -0.2167 0.1556 -0.1278 0.2333 0.1278 -0.1000 -0.2222 -0.1667 -0.2222 -0.2000 0.1111 -0.1944 -0.1500 -0.2111 0.2389 -0.1444 -0.2000 0.1889 -0.2722 -0.1889 0.1333 -0.1444 -0.2222 0.1889 -0.1500 -0.1444 0.1889 -0.1500 0.2111 -0.1111 -0.1222 0.2833 -0.2611 0.1000 -0.3722 0.1833 -0.1722 0.1556 0.1778 -0.1222 0.2056 0.1167 0.1778 0.1500 0.1167 -0.1167 0.0944 0.1778 0.1222 -0.1333 -0.1278 -0.1222 -0.1111 0.1444 0.2667 -0.2222 -0.1944 -0.2278 -0.1889 -0.1500 -0.1667 0.1889 0.1333 -0.1833 -0.1278 -0.2333 -0.1333 0.1500 -0.1389 0.1444 -0.1500 -0.2222 0.1722 0.1556 0.2722 -0.1278 0.1667 0.1389 0.2778 -0.1944 0.2889 0.1667 0.2167 -0.2000 -0.1944 0.2000 0.1667 -0.2056 0.1778 -0.1500 -0.3167 -0.1500 -0.1556 0.1944 0.2833 0.1778 0.1944 0.2556 0.2667 0.1611 0.1556 -0.1500 -0.1778 -0.1278 0.2167 -0.1833 -0.1389 -0.1111 0.2056 -0.1000 -0.1667 0.1389 -0.1778 -0.1778 0.1500 -0.1056 -0.1000 -0.1056 0.1722 0.1500 0.1833 0.1667 -0.2111 0.1167 -0.0944 -0.1889 0.1500 0.1722 0.1667 -0.1056 -0.1278 0.2222 -0.1389 0.1000 -0.1389 -0.2556 0.1667 0.1667 -0.1222 -0.1944 -0.1444 -0.1111 -0.1111 -0.1444 0.1222 0.1556 0.1222 -0.1556 0.1722 -0.1056 0.3000 -0.1944 0.1833 -0.2500 0.1500 -0.1500 0.1056 -0.2667 -0.1278 0.1500 -0.1444 -0.1667 -0.1611 -0.1167 -0.1667 -0.1556 -0.2778 -0.1500 0.1611 0.1333 -0.1389 -0.1000 0.1389 0.2500 0.1444 0.1111 0.2556 -0.1167 -0.2167 -0.1667 -0.1611 0.1333 -0.2167 -0.1000 0.1778 0.1778 -0.1389 0.1556 -0.1167 -0.1167 0.2056 -0.2111 -0.1611 -0.1833 0.2056 -0.1111 0.1111 0.1556 -0.1722 0.2222 -0.1444 0.1722 0.2389 -0.1333 0.1944 -0.1222 0.2111 -0.2500 -0.1778 -0.1500 0.1778 0.1944 -0.1111 0.1500 -0.1389 0.2611 0.1444 -0.2167 -0.1278 0.1167 0.1389 -0.1889 -0.1056 -0.2889 0.0833 -0.1722 -0.0944 -0.1667 0.1056 -0.1444 0.1778 0.2056 0.1389 -0.1944 -0.1389 0.1667 0.1722 0.2278 -0.2222 -0.1389 0.1889 0.1667 0.1167 0.1000 -0.1500 -0.1222 -0.1944 -0.1556 -0.1111 -0.1444 0.0833 -0.1222 0.1667 -0.1611 -0.1833 -0.2000 -0.1333 0.1556 0.1278 0.1556 -0.2222 -0.1000 0.2167 0.1333 0.1556 -0.0889 0.1333 -0.1000 0.0944 0.1444 0.2111 -0.1389 -0.1778 -0.0944 -0.1167 -0.1222 -0.1611 0.1167 -0.3167 -0.1833 -0.1333 -0.1833 -0.1167 -0.1722 0.1444 -0.1833 0.1278 -0.1333 0.1389 0.1000 0.1889 -0.1667 0.0778 -0.1278 -0.1056 -0.1000 0.2667 0.2056 0.1278 0.1167 0.1278 0.1000 -0.2556 0.1611 -0.2333 0.1222 0.2389 -0.1944 -0.1667 0.1444 0.2278 0.1000 0.2222 -0.1833 0.1500 0.1833 0.1556 -0.2222 0.1222 0.1667 0.2222 -0.1278 -0.2500 -0.0889 -0.1167 0.0944 -0.1444 0.1889 0.1222 -0.1222 -0.3056 0.1167 0.1056 -0.1111 -0.1889 -0.1111 0.2333 0.1778 0.1667 -0.2111 -0.1111 0.2222 0.1389 -0.1000 0.1278 0.2056 0.1611 0.0944 0.1611 -0.1333 -0.1722 0.1167 -0.1889 -0.2389 0.1611 -0.1056 -0.2833 -0.1389 -0.1500 0.1500 -0.1889 -0.0889 0.1222 -0.1333 -0.2944 0.1722 0.1056 -0.1333 0.0833 -0.1667 0.1444 -0.1333 -0.2000 -0.1667 -0.1389 0.2556 -0.1611 0.0944 0.2000 -0.1222 0.1833 0.1778 -0.1556 0.1056 -0.1333 -0.1333 0.1944 0.1667 0.1722 -0.2111 0.1833 -0.1556 -0.1556 0.1500 -0.1611 0.2000" HIT_INDICES="1 3 4 7 8 9 10 12 13 14 23 24 31 36 43 51 52 54 55 56 57 60 62 65 67 71 76 79 81 83 90 98 104 105 113 124" ES_PROFILE="0.0167 0.0333 0.0611 0.0667 0.0944 0.1222 0.1500 0.1667 0.1944 0.2222 0.1611 0.1889 0.1500 0.1333 0.0944 0.0444 0.0722 0.0889 0.1167 0.1444 0.1722 0.1778 0.1944 0.2000 0.2167 0.2111 0.1944 0.2000 0.2167 0.2333 0.1944 0.1444 0.1167 0.1444 0.0944 0.0111" RANK_AT_ES="83.0000" RANK_SCORE_AT_ES="-0.3300"/>
  <DTG RANKED_LIST="SexDevelopmentGenesPRL_remapped.rnk" TEMPLATE="na_as_pre_ranked" GENESET="gene_sets.gmt#GOBP_CELLULAR_RESPONSE_TO_OXYGEN_CONTAINING_COMPOUND" ES="0.3125" NES="1.3899" NP="0.1091" FDR="1.0000" FWER="1.0000" CHIP="ftp.broadinstitute.org://pub/gsea/annotations_versioned/Human_Gene_Symbol_with_Remapping_MSigDB.v7.5.1.chip" RND_ES="0.2321 -0.1875 0.2500 -0.3304 -0.3214 0.3571 0.2232 0.1250 0.1518 0.2589 -0.1964 -0.3036 -0.1607 0.2768 -0.2321 0.1429 0.2411 -0.2054 -0.3125 -0.1875 0.1429 0.1696 -0.2054 0.3304 0.2054 -0.4732 -0.1875 0.2232 0.4286 -0.2500 -0.0982 0.1607 -0.3214 0.3125 0.1696 -0.2143 0.1607 0.2679 -0.1786 0.3214 -0.1518 0.3839 0.2500 -0.2054 -0.2411 0.1875 0.3661 0.1786 0.2054 0.3750 -0.2321 -0.1875 0.1786 0.1607 -0.1429 0.2589 0.1250 -0.3661 0.3661 0.3304 0.2411 -0.3839 -0.2143 0.3839 0.1339 0.1071 0.2411 -0.1250 0.2321 -0.2857 -0.1696 0.1071 -0.1964 0.3304 -0.2589 0.2143 0.1518 0.2143 -0.3125 -0.2054 -0.2143 0.2500 -0.1696 -0.2143 -0.2143 0.1964 -0.2946 0.2679 -0.2143 0.1607 0.1250 0.3393 0.2411 0.1786 -0.1161 0.3036 -0.1429 0.2411 0.1518 -0.0982 0.2321 -0.2679 -0.2143 -0.2143 0.3750 0.1786 -0.1696 -0.1964 -0.2232 0.1429 0.1875 0.1696 0.2411 -0.2500 0.2411 0.2143 0.3036 -0.3304 -0.1964 0.2232 -0.2411 0.2500 0.2232 0.1696 -0.1339 0.2679 -0.2232 0.2857 0.2143 -0.1429 0.2768 0.1964 -0.1875 -0.1786 -0.3125 0.1696 0.1429 -0.1429 0.1429 0.2946 0.1964 0.2768 0.1250 -0.1607 -0.0982 -0.2679 0.2143 -0.1964 -0.3036 0.3125 0.2500 0.1250 0.2500 0.1964 0.3125 0.1875 0.1786 0.1696 -0.0982 0.1518 0.1964 -0.2679 -0.1518 -0.1696 0.2411 -0.2232 0.3036 0.1518 0.1786 0.1786 0.1518 -0.2857 -0.3214 -0.2143 0.1518 0.3750 -0.2143 0.2411 0.1518 -0.2321 0.1161 0.2500 0.2411 0.3482 -0.1964 -0.1518 -0.1786 0.2679 -0.2143 -0.2232 -0.1250 0.2411 -0.2054 0.2411 -0.1607 0.2857 0.1339 -0.1607 -0.2768 0.3839 0.1696 -0.2589 0.1518 0.2143 -0.1786 -0.2054 0.1607 -0.1875 -0.3304 -0.1964 -0.2143 0.1964 -0.1250 -0.1696 0.3393 0.2143 0.2232 0.3393 -0.3036 0.1339 0.2500 0.2679 0.1339 -0.2500 0.1786 0.1518 -0.1339 -0.2411 0.3214 -0.4018 -0.2500 -0.1964 0.1607 -0.2500 0.2500 -0.2857 -0.2857 -0.3214 -0.3750 0.2232 -0.2321 -0.1696 0.2679 0.2589 0.1964 0.3304 0.2321 0.1071 0.2679 -0.1875 0.2946 -0.3661 -0.2054 -0.2679 -0.2321 -0.1875 -0.2679 -0.1429 0.2321 -0.1786 -0.2411 -0.3036 -0.4196 0.1518 0.4196 -0.1250 -0.2411 -0.1875 0.2232 0.1875 -0.1339 0.2500 0.2679 0.2143 0.2857 -0.2768 0.2321 0.2054 -0.1786 0.2143 0.2321 -0.1607 0.2054 0.1696 -0.3214 -0.3036 0.2768 -0.4375 -0.1607 -0.1607 0.2946 0.1786 -0.1696 0.1429 0.1071 0.1875 -0.1786 -0.2143 0.2857 -0.3125 -0.1786 0.1696 0.3036 -0.2232 -0.2589 0.1696 -0.1964 -0.1607 -0.2232 0.1339 -0.2321 0.3571 -0.1786 -0.2589 -0.2143 0.1607 0.1607 -0.2232 -0.2321 0.2232 -0.2143 -0.2500 0.2143 -0.2589 0.1071 0.2768 -0.2768 -0.1696 0.3214 -0.2232 0.1696 -0.2411 -0.1786 -0.1964 0.3125 -0.3125 0.2321 0.2321 -0.1964 -0.2054 0.2054 0.2321 -0.1696 0.2143 0.1429 0.2500 -0.1786 0.3125 0.1607 -0.2321 0.3214 0.2411 -0.1518 -0.3839 -0.2679 -0.3571 0.2500 -0.2054 -0.2232 0.2054 -0.3482 0.1875 0.1964 -0.1696 -0.1161 -0.2143 -0.2411 -0.1875 0.2054 0.1250 0.1964 -0.2768 0.1429 0.1875 -0.2768 -0.1964 -0.2679 -0.2143 -0.1607 0.1786 -0.1161 -0.2857 0.2589 -0.2411 0.1964 -0.1607 0.1696 -0.3036 -0.1964 0.2946 -0.3125 0.1250 0.1875 -0.2232 -0.2857 0.2411 0.3036 0.1339 0.1875 -0.2054 0.0804 -0.1518 -0.2143 0.3036 -0.2500 0.2500 0.2143 0.2411 -0.1964 -0.2500 0.1696 -0.1964 -0.1518 0.1696 -0.2143 0.1518 0.1518 -0.2768 0.3125 0.2054 0.2143 0.3304 0.3304 0.3214 -0.2143 0.3214 -0.2589 -0.2500 0.2143 0.2143 0.3125 -0.1607 0.2589 -0.2857 0.2411 -0.2411 -0.2679 0.1607 -0.3482 -0.1786 0.1786 0.2946 -0.2054 0.1607 -0.2054 -0.1964 -0.2946 0.1696 0.2679 -0.2946 0.1607 0.1786 0.1339 0.2054 -0.3125 -0.1875 -0.2411 -0.3036 -0.3304 -0.3036 -0.3482 -0.2946 -0.4018 -0.2500 -0.2679 0.2232 -0.3482 -0.1429 0.2857 0.1786 -0.1964 0.3125 0.1875 0.2143 0.2054 0.1964 -0.1964 -0.1696 0.3929 -0.2411 -0.2054 -0.2054 0.3750 -0.2411 0.2054 -0.3036 -0.1696 -0.2411 0.1786 -0.3929 0.2589 -0.1696 -0.2589 0.1964 -0.2232 0.1429 -0.2143 -0.1607 -0.2232 -0.4821 -0.1875 -0.2054 0.3839 0.1696 -0.1250 -0.4286 0.2143 -0.1518 0.1696 0.2679 -0.4821 0.1607 -0.3393 0.1518 0.1696 -0.2679 -0.3393 0.1339 -0.3393 0.2411 -0.2321 0.1429 -0.1964 -0.1875 -0.2946 0.1786 -0.1786 -0.4018 0.2679 0.2946 -0.2500 -0.1696 0.2054 -0.1518 0.2946 -0.4196 -0.2857 0.1071 -0.2143 -0.2589 0.2232 0.2411 0.2143 -0.2679 0.3036 0.1964 0.3036 -0.2768 0.3571 -0.2679 -0.2232 -0.2411 -0.1607 0.3036 -0.3571 -0.2232 0.2589 -0.1429 -0.1339 0.3661 0.2054 -0.3125 0.1429 -0.1161 0.3125 0.1875 0.2768 0.1607 0.2321 -0.1518 -0.1786 0.2857 0.1518 0.3304 -0.1607 0.1429 0.1607 0.1875 0.1875 -0.2589 0.2232 0.3482 0.2589 0.1964 0.1607 -0.3482 0.1518 -0.2411 -0.2500 0.1339 -0.1786 -0.2679 0.2589 -0.2054 0.1607 -0.2679 0.1964 0.2321 0.2679 -0.1429 0.1518 -0.4375 -0.2321 0.1161 -0.1071 -0.1607 0.2232 -0.2143 0.1964 0.3482 -0.2321 -0.1875 0.1250 0.1875 -0.1250 -0.2054 0.2411 0.1429 0.1875 -0.1786 -0.2500 -0.1429 0.2054 0.1964 -0.2054 0.2500 -0.2768 0.1696 0.1339 -0.2589 0.1696 -0.1875 0.3036 0.2232 0.2589 0.2589 -0.3125 0.1964 -0.2589 0.2054 0.1250 -0.3393 -0.3036 -0.3214 0.4643 -0.3482 0.1964 0.2589 0.2679 -0.2679 0.1339 0.1786 -0.3036 -0.1250 -0.2768 -0.3661 0.3214 -0.2054 0.2321 0.2054 -0.2679 -0.2679 -0.2768 -0.3571 -0.2321 0.2143 0.1696 -0.3036 0.1518 -0.3036 -0.2857 -0.2411 0.2321 -0.1071 -0.1964 -0.2054 -0.1875 0.2054 -0.3661 0.1518 -0.2500 0.1429 -0.2679 -0.1875 -0.2500 0.2768 -0.3214 0.2054 -0.2143 0.1786 0.2589 -0.2411 -0.1875 0.3036 -0.2679 -0.2768 0.1964 0.1875 -0.2321 0.3125 0.2143 -0.3214 -0.3125 -0.3304 0.1696 -0.2143 0.2321 -0.1875 -0.2143 -0.1786 -0.1875 -0.1339 -0.2679 0.4643 0.2232 0.2411 0.1518 -0.2768 -0.1696 0.1161 0.2768 0.1429 0.2321 -0.1607 0.1161 0.2679 0.2054 -0.3571 0.2500 0.2589 0.1696 -0.1429 -0.3304 -0.2946 0.1518 -0.1875 0.1786 -0.2500 -0.2143 -0.2589 0.1429 0.1696 -0.2232 -0.2768 0.1339 -0.3125 -0.1786 0.1161 -0.2143 -0.1161 0.1696 -0.1696 -0.1607 -0.2054 -0.1875 0.2232 -0.2411 0.2054 -0.2321 -0.2589 0.1161 -0.1518 0.1875 -0.2054 0.2321 -0.5089 0.3661 0.2232 -0.2232 -0.1964 -0.1429 -0.2768 -0.2589 -0.4286 0.2946 -0.1786 0.2411 0.1696 -0.1786 -0.3393 -0.1607 -0.1339 -0.3304 -0.2589 -0.1786 0.1964 0.2411 -0.2589 0.1786 0.1786 -0.1518 -0.3571 0.3214 -0.1607 0.1786 -0.2589 -0.4196 0.3304 0.2679 0.2232 0.1964 0.1429 0.1786 -0.2589 -0.2232 -0.2589 0.2054 0.1875 0.1429 -0.2768 0.3036 -0.2500 -0.3393 -0.1875 0.2321 -0.2768 0.3304 -0.2054 0.1964 -0.2232 0.1875 -0.1875 -0.3393 0.2232 -0.4018 0.1250 0.1696 -0.2143 0.1071 0.2679 0.2679 0.2946 -0.1696 -0.2679 -0.2232 0.2411 0.2321 0.1696 -0.1071 0.2589 -0.2589 -0.3571 -0.1339 -0.2232 -0.2232 0.2411 0.1875 -0.3214 -0.1875 0.2500 0.2321 0.2857 -0.2768 0.2232 -0.1518 -0.1786 -0.3661 -0.2232 -0.2857 0.4018 -0.1607 -0.2232 -0.1964 -0.2232 -0.1696 0.3750 0.1607 -0.1875 0.2500 0.2589 -0.3036 -0.1429 0.2143 0.2411 0.2143 0.2857 0.3304 0.2500 0.3839 -0.3304 -0.2321 -0.3036 -0.2232 -0.2768 -0.2143 -0.1875 0.1518 -0.4018 -0.2054 -0.2768 -0.1429 -0.2768 -0.1964 -0.1429 -0.2679 0.2411 0.1696 -0.3214 -0.2232 -0.1518 0.1964 -0.3393 0.2679 0.2411 -0.2143 0.1696 -0.1339 0.1696 -0.3929 0.2679 0.1607 -0.1607 0.1875 -0.3661 0.2321 -0.1607 0.2143 0.1964 0.1875 0.2054 -0.2500 0.1161 0.2054 -0.1964 0.2143 -0.1964 -0.1518 -0.2321 0.3214 -0.1607 0.1875 -0.2232 -0.1875 0.2500 0.3482 0.1250 0.3839 0.2500 0.2321 0.1161 -0.1250 0.2500 0.1607 0.4821 0.2500 -0.1339 0.1339 0.3036 -0.1429 -0.3036 0.2500 -0.2500 0.2054 -0.1875 -0.2768 0.2143 -0.3036 -0.2054 -0.2768 -0.2946 -0.1964 -0.1607 -0.2232 0.1696 0.2321 -0.2232 -0.2946 0.3393 -0.2500 0.2411 0.2321 -0.2232 0.2232 -0.2679 -0.1875 0.2768 0.5625 0.1964 0.2768 -0.3661 0.1071 0.3125 -0.2500 0.2679 0.2500 -0.1339 0.1607 -0.2054 -0.1518 -0.1518 -0.1607 0.2054 -0.3036 0.3214 0.2589 -0.1518 0.2589 -0.2411 -0.1786 0.2679" HIT_INDICES="1 3 18 22 29 38 39 55 56 60 63 93 108 115" ES_PROFILE="0.0625 0.1250 0.0714 0.1161 0.1339 0.1339 0.2054 0.1429 0.2143 0.2589 0.3125 0.1250 0.0714 0.0893" RANK_AT_ES="63.0000" RANK_SCORE_AT_ES="0.4900"/>
  <DTG RANKED_LIST="SexDevelopmentGenesPRL_remapped.rnk" TEMPLATE="na_as_pre_ranked" GENESET="gene_sets.gmt#GOBP_MULTICELLULAR_ORGANISM_REPRODUCTION" ES="0.2984" NES="1.3904" NP="0.1160" FDR="1.0000" FWER="1.0000" CHIP="ftp.broadinstitute.org://pub/gsea/annotations_versioned/Human_Gene_Symbol_with_Remapping_MSigDB.v7.5.1.chip" RND_ES="0.2391 0.2213 -0.2250 0.3627 0.2121 -0.1263 0.1603 -0.2785 -0.3686 -0.2855 0.1937 0.1829 -0.1668 -0.1630 0.1630 0.1619 -0.2585 -0.1355 0.2412 -0.2968 0.1284 0.1678 0.1608 0.2833 0.1441 0.1171 -0.2288 0.1867 0.1614 0.1759 -0.2725 -0.2018 -0.1835 0.1619 -0.2504 0.1829 -0.1301 -0.2412 -0.2860 -0.1241 -0.1943 0.1257 -0.2450 -0.1905 -0.2115 -0.1657 -0.1587 0.2304 -0.2450 -0.3076 -0.2180 0.2418 -0.2045 -0.2526 0.1916 0.1797 0.2299 0.1187 0.2051 -0.1657 0.1786 0.1554 -0.3961 0.2418 0.1468 0.2526 0.2634 0.2137 0.2822 0.3502 0.1317 -0.1457 -0.1705 0.2731 0.2785 -0.2439 -0.2358 0.2450 -0.2434 0.2137 -0.3519 -0.1975 -0.1775 0.1695 0.1862 0.1657 -0.2035 -0.2051 0.4145 -0.2299 0.3443 0.1376 0.2018 -0.3724 0.4269 -0.1198 0.1878 0.2272 -0.2795 0.1398 0.4582 -0.2763 0.1570 0.2709 -0.1959 0.1711 -0.2142 -0.2844 0.2310 0.1668 0.2196 0.2326 0.2051 0.1398 0.1570 -0.1678 0.2472 0.1516 0.1160 -0.1430 0.1112 -0.3314 0.3448 -0.1921 -0.2099 0.1797 0.1468 -0.2364 0.2304 -0.2310 -0.2488 -0.2207 0.1533 -0.2089 -0.1398 0.1954 -0.1576 -0.2876 -0.1355 -0.2898 0.3756 -0.1387 -0.3384 0.1419 0.2283 0.1570 -0.3243 0.1614 0.2801 -0.2914 -0.1500 -0.2585 -0.1732 -0.2180 0.1851 0.1668 -0.2142 -0.2547 -0.1786 -0.1333 0.2693 -0.1749 0.1749 0.1932 -0.1198 0.1678 0.1894 -0.1937 0.2612 -0.3092 -0.2380 -0.3335 0.3832 0.2153 0.2051 0.1117 0.2504 -0.1894 0.2396 0.2137 -0.2925 0.1619 -0.2358 0.1797 0.2634 0.4161 0.1943 -0.1382 -0.1975 -0.2029 -0.1430 -0.2634 -0.1446 -0.3044 0.1511 0.1344 0.1630 0.2418 0.2472 0.2067 0.2105 -0.2617 0.2747 0.1684 0.2509 0.2180 -0.3389 0.1770 0.1193 -0.3200 0.1905 -0.1900 0.2434 -0.1349 0.2450 -0.3556 0.2876 -0.1851 0.2072 0.1738 0.1770 0.1792 -0.4285 0.3044 -0.2488 -0.1846 0.3459 0.2434 -0.3055 0.2304 0.1749 0.1387 -0.2288 0.2191 -0.1867 -0.2105 -0.2272 -0.1279 -0.2715 0.1889 0.3206 0.1808 -0.2450 -0.1436 0.3513 -0.1576 -0.1570 0.1533 0.1959 -0.2142 0.2267 -0.2709 -0.2115 -0.2715 0.1592 -0.1775 0.2137 0.1392 0.1754 0.2288 0.1538 -0.1851 -0.1943 -0.2358 -0.1959 0.3006 0.1355 0.2968 0.2175 0.1646 -0.1754 0.2256 0.3038 -0.3368 -0.1716 -0.1398 -0.2115 0.3022 -0.2202 0.1603 0.1074 -0.1829 0.2067 0.3044 -0.3314 0.4123 -0.1889 0.1754 0.3411 0.1775 0.3373 -0.1867 0.2547 -0.1937 -0.3368 -0.2024 0.2191 -0.1365 0.1511 0.2601 -0.1862 0.1738 -0.1570 -0.3001 -0.1484 0.3092 0.2504 -0.1430 0.1792 -0.1409 0.2175 -0.0971 -0.3643 0.3648 0.1430 -0.2267 0.1775 -0.1749 0.2380 -0.1511 0.1603 -0.1738 -0.2968 -0.1117 -0.2947 -0.2531 0.2466 -0.3238 0.1829 0.1695 0.1624 -0.2439 0.2326 -0.2213 -0.1840 -0.2159 0.1954 0.1700 -0.1419 0.2159 -0.1786 -0.2876 -0.1516 0.1133 -0.2822 0.2428 -0.2520 -0.1144 -0.4382 -0.2763 -0.2601 -0.2677 -0.2256 -0.1263 -0.1031 0.3238 0.2990 0.2558 -0.1970 -0.1015 -0.1711 -0.1921 0.1786 0.2083 -0.1684 -0.1112 -0.3108 -0.2175 0.2488 -0.2051 -0.1943 -0.1846 -0.2655 0.2509 0.2477 0.1462 0.2110 0.1560 -0.1160 0.2617 -0.1511 0.1630 0.1484 0.3481 0.0961 0.1511 -0.1306 0.2045 -0.1981 0.1241 -0.3135 -0.2504 -0.2159 -0.2229 -0.2035 -0.1500 -0.2725 0.2153 0.3740 0.3119 -0.1770 0.2126 -0.2655 0.1462 0.2310 0.1997 -0.2234 0.3001 -0.1074 -0.2806 -0.1981 -0.1624 -0.2768 -0.2191 0.2509 -0.2639 0.2348 -0.2294 -0.1430 0.2250 -0.3314 -0.2531 -0.1409 0.1349 -0.2990 0.2482 0.1916 -0.2580 -0.1171 -0.1284 -0.2045 0.2585 0.3017 0.1867 -0.1193 0.2585 -0.2196 -0.1846 0.1592 -0.2396 -0.1646 -0.2768 0.2434 0.1905 -0.2990 -0.2164 0.1959 0.1921 0.2234 0.1133 -0.1749 -0.0993 -0.1446 0.2396 -0.1695 -0.1927 -0.1295 0.1468 -0.2051 0.2839 0.1673 0.2569 0.3260 0.1954 -0.0912 -0.1797 -0.1840 -0.2504 0.2105 -0.1846 -0.2234 -0.2213 -0.1441 -0.2294 0.1560 0.2520 -0.1867 0.3886 0.2898 -0.2126 0.2596 0.2364 0.1975 0.1695 -0.1835 -0.2547 0.1570 -0.1927 0.1797 0.2742 -0.2018 -0.2358 -0.2029 0.2142 0.2779 0.2110 0.2380 0.1759 0.2763 -0.2045 -0.1943 -0.3368 -0.3227 -0.3276 0.1409 0.2466 0.1722 -0.2671 -0.1986 0.1835 0.2839 0.2099 -0.1479 -0.2126 -0.3826 0.1754 -0.1419 0.1473 -0.1813 -0.3130 -0.2272 0.1355 0.1630 0.1997 -0.2348 0.2326 0.2898 0.3038 -0.1489 0.1603 0.1878 -0.3788 0.2234 0.3135 0.1425 -0.1479 0.1700 -0.1684 -0.2704 0.1646 0.3168 0.3297 0.2321 0.1112 -0.1711 -0.1824 0.1775 -0.1829 -0.2267 0.3168 -0.3740 -0.1662 0.3810 -0.2164 -0.1959 0.2008 -0.1651 0.1797 -0.2472 0.2008 0.2234 -0.1792 -0.1792 0.1959 -0.1937 -0.1516 -0.2418 -0.1738 -0.2358 0.1970 -0.1198 -0.1149 -0.2272 -0.2358 0.1673 -0.2580 0.2822 -0.1786 -0.1765 -0.2930 0.2067 0.1193 -0.1722 0.3977 -0.1711 -0.2213 -0.2326 -0.2310 0.3319 0.2375 -0.3351 0.3994 -0.2893 -0.2035 0.2715 -0.2623 0.1743 -0.1328 0.2585 0.1770 0.2742 -0.1274 -0.2623 0.1797 0.0939 -0.3243 -0.1301 -0.2450 -0.2839 -0.1160 -0.1133 -0.3222 -0.1840 -0.2412 0.1344 0.2693 0.2558 0.2574 -0.1603 -0.2229 -0.2526 0.1290 0.1711 0.2563 0.2984 -0.1311 0.1608 -0.1614 -0.2175 -0.1716 0.2250 0.1684 0.2105 0.2207 0.3044 0.2272 -0.3184 0.2234 0.3319 0.1722 -0.1862 0.1333 -0.1678 0.1630 0.2434 0.2623 -0.1198 -0.1311 -0.1436 0.2348 -0.1365 -0.1295 -0.2677 0.2191 0.2450 -0.2580 0.1554 -0.1182 0.2531 -0.3335 -0.3260 -0.2526 0.2234 -0.1338 -0.1527 -0.1937 -0.1986 -0.2466 0.1614 -0.2693 -0.1317 0.2062 0.1247 0.1678 0.2893 -0.1916 0.1436 -0.3686 -0.1425 -0.2072 0.4366 0.2509 -0.3330 0.2876 0.2860 0.2337 -0.2267 0.2715 -0.1144 0.1862 0.1889 0.1317 0.1446 0.1209 0.2509 0.1614 0.1678 0.1975 0.1074 -0.1846 0.0917 0.1117 -0.1527 -0.1128 -0.1457 0.1155 0.1684 -0.3098 -0.1203 0.1959 0.2348 0.2466 -0.1975 -0.2310 -0.1376 0.2639 0.2099 0.1862 0.2725 -0.2563 -0.1700 0.2617 -0.1306 -0.2267 0.2207 0.2715 0.3243 -0.2196 -0.1581 0.1921 -0.1446 -0.2817 0.2412 0.1732 0.0988 0.2008 0.2968 -0.3076 -0.1608 0.1570 -0.3297 -0.1700 0.1802 0.2580 0.2650 -0.2396 -0.3778 -0.1176 -0.1711 -0.1284 0.1624 0.3940 0.1274 -0.1835 -0.1921 0.1808 -0.1436 0.1878 -0.2741 0.1382 0.2288 -0.2326 -0.2563 0.1587 -0.2455 -0.1587 -0.1997 0.2585 -0.2126 0.2083 -0.1732 -0.3589 -0.1371 0.1883 0.1991 0.1646 0.2008 -0.3443 0.1981 0.1700 -0.2304 0.2396 0.3184 -0.1927 -0.3243 -0.1365 0.1846 0.2267 0.2013 0.1878 0.1732 0.2855 -0.1392 0.2105 -0.2876 0.2768 -0.1808 -0.3411 -0.2504 -0.1392 -0.2164 -0.2234 -0.1193 0.1479 -0.1279 -0.2067 0.1592 0.3810 -0.1921 -0.2035 0.1511 0.1560 0.1738 0.2661 0.2078 0.1203 -0.0869 0.3411 -0.1997 0.2375 -0.2169 -0.3114 0.1214 -0.1500 0.2164 0.1840 0.2725 0.1808 0.2396 -0.2358 -0.1641 0.1560 -0.1576 -0.1382 0.2984 -0.4085 -0.1732 0.1883 0.1257 0.2817 -0.1603 -0.2779 0.3173 0.1603 0.1376 -0.2024 -0.1187 -0.2585 -0.3114 -0.2488 0.1829 0.2472 -0.1937 -0.1921 0.1409 0.2855 0.2493 -0.2164 -0.1365 0.1409 0.2488 -0.1355 -0.2013 0.1166 -0.1846 -0.1495 0.3292 -0.2688 -0.1516 -0.1722 -0.2089 -0.2488 -0.2466 0.2245 -0.1862 -0.2477 0.3038 -0.1257 -0.1495 0.2779 -0.1921 0.1549 -0.3227 -0.1441 0.1587 -0.2779 0.1883 0.3276 0.1905 -0.1900 0.2105 0.2250 -0.1176 0.1981 -0.1462 0.2526 -0.2256 -0.2062 0.1484 -0.2817 -0.1759 0.2164 -0.2477 0.2137 -0.3848 -0.2283 -0.2391 0.1090 -0.2089 0.1376 0.1516 0.1338 0.2963 -0.2250 0.2817 0.1808 0.2250 -0.3475 0.2159 0.2029 0.1252 0.1468 0.1630 -0.1738 0.2693 -0.1387 -0.1641 0.1409 -0.2326 0.3098 -0.1554 -0.2250 -0.1943 -0.1883 0.2035 -0.1468 -0.2909 0.2531 -0.1522 0.2563 -0.3459 -0.1743 0.2051 0.2035 -0.2164 -0.1732 -0.2062 0.3006 0.2137 0.2072 -0.1274 -0.3092 0.1883 0.1516 -0.1182 -0.1522 -0.3022 -0.3189 -0.2126 -0.1991 -0.1759 -0.2051 0.1997 0.1991 0.1970 0.2493 -0.1759 -0.1851 -0.1840 0.2488 -0.1495 0.1700 0.1921 -0.1802 -0.2218 0.2947 0.1392 -0.1516 0.3114 0.1484 -0.1446 0.1916 0.2585 0.0890 0.1533 0.2234 -0.1878 -0.2542 0.1484 0.3044 -0.2099 -0.3017 0.3038 0.2439 0.1441 0.1317 -0.3146 -0.2062 -0.1705 0.1560" HIT_INDICES="1 2 15 16 18 27 32 34 39 41 48 61 63 82 100 116 122" ES_PROFILE="0.0496 0.1085 0.0572 0.1160 0.1657 0.1511 0.1732 0.2229 0.2450 0.2947 0.2984 0.2472 0.2968 0.1905 0.0934 0.0146 0.0275" RANK_AT_ES="48.0000" RANK_SCORE_AT_ES="1.9600"/>
  <DTG RANKED_LIST="SexDevelopmentGenesPRL_remapped.rnk" TEMPLATE="na_as_pre_ranked" GENESET="gene_sets.gmt#GOBP_POSITIVE_REGULATION_OF_INTRACELLULAR_SIGNAL_TRANSDUCTION" ES="0.3125" NES="1.3907" NP="0.1228" FDR="1.0000" FWER="1.0000" CHIP="ftp.broadinstitute.org://pub/gsea/annotations_versioned/Human_Gene_Symbol_with_Remapping_MSigDB.v7.5.1.chip" RND_ES="0.1920 -0.3307 -0.1670 0.1750 -0.1864 0.1511 0.1227 0.2375 -0.1739 0.2432 0.1409 0.1295 -0.2477 -0.2352 -0.2523 0.1830 -0.3273 -0.2966 0.1875 0.3250 0.1739 -0.1125 -0.2250 -0.3045 0.2034 -0.2364 0.3193 0.2011 0.1886 0.3852 0.1932 -0.1318 -0.2159 0.3580 0.3591 0.1977 -0.3432 -0.2420 0.1932 0.1864 0.2114 0.1375 0.1523 -0.2761 -0.1932 0.3114 -0.3182 -0.1477 -0.2966 -0.1989 -0.3977 0.1852 0.2636 -0.1568 -0.2364 0.1352 -0.3114 0.2841 0.1295 0.1773 0.1920 -0.3318 0.2341 -0.1818 0.2011 0.2295 -0.1307 0.1818 0.2659 -0.2352 -0.2307 0.2727 0.1773 0.1398 -0.2443 -0.2102 0.2216 -0.1216 0.1773 0.2295 -0.2284 0.1295 0.3102 -0.2648 0.2239 0.1227 0.3114 0.3295 0.1920 -0.2557 -0.3159 0.1511 -0.1443 0.1670 0.2307 0.2386 -0.1580 -0.2159 0.3625 -0.2568 -0.2011 -0.2216 -0.2386 -0.1784 -0.1932 -0.2932 -0.1477 -0.2011 0.3136 -0.1966 -0.2500 0.1682 0.2159 0.3227 -0.1557 -0.1955 -0.1659 -0.1989 0.1841 -0.1784 -0.3398 -0.2580 -0.4034 0.3227 -0.4159 0.1466 0.2375 0.3000 0.2023 0.1773 0.2568 0.1295 0.2295 0.3148 0.2943 -0.1830 0.1818 0.1477 -0.1318 0.2023 -0.1545 0.1818 0.2205 0.2136 0.2227 -0.2307 0.1511 -0.2375 0.1580 0.2466 0.1795 -0.3318 0.3432 0.3182 -0.2943 0.2250 -0.2636 0.1818 0.1534 0.2784 -0.2466 0.1386 -0.2920 0.3125 -0.2636 0.1000 -0.1409 -0.1932 -0.1920 -0.4318 -0.1773 0.2216 0.2932 0.1114 0.1795 0.1477 -0.3307 -0.1864 -0.1273 -0.1909 0.3886 0.2739 -0.3727 -0.2057 0.4295 0.2375 -0.2318 0.3295 0.1466 0.3136 -0.2682 -0.1545 0.2432 0.1989 0.1455 -0.1909 -0.3159 0.2023 0.2898 -0.2386 -0.4034 -0.2375 -0.1580 0.3409 0.1852 -0.1784 -0.1489 0.1636 -0.1580 0.2284 -0.1193 -0.2727 0.1602 0.2318 0.1227 0.3159 0.4227 0.2489 0.1682 -0.2739 -0.2250 0.2761 0.2625 0.1716 -0.2966 0.3295 0.1989 -0.1330 -0.2659 -0.1455 0.2432 -0.3239 0.2011 -0.2545 -0.2364 -0.2057 0.1420 0.2761 0.1386 0.2455 0.1500 -0.2727 -0.1261 -0.1284 0.2205 0.2125 -0.1545 -0.1750 0.3557 -0.1523 -0.2045 0.2102 0.2148 0.1932 0.3852 -0.2273 0.3091 0.1920 -0.1648 -0.3352 -0.3045 0.1966 -0.2818 0.2614 0.1045 -0.1568 0.2080 0.2102 -0.1352 -0.1932 0.3250 -0.2966 -0.2284 -0.1455 0.2739 0.2545 -0.2148 0.2375 -0.2670 0.2693 0.2295 0.1932 0.2045 -0.1648 0.2023 0.1477 0.2568 -0.2318 -0.2170 -0.2955 -0.1773 0.2898 0.1636 0.1761 0.2318 0.1250 -0.2943 0.1920 0.3091 -0.2102 -0.2636 -0.1568 -0.2011 -0.3250 0.1807 0.1795 0.2511 0.1398 0.1398 -0.1807 0.1852 -0.2091 0.2864 0.1818 0.2648 -0.1909 -0.1682 0.2000 -0.2932 -0.2466 -0.1670 -0.2636 0.2136 0.1500 -0.3023 0.1614 -0.1545 0.3205 -0.2273 0.3068 0.1977 -0.2659 0.1159 -0.4261 0.1500 0.1591 -0.2545 -0.1932 0.3591 0.2136 0.2920 -0.2205 -0.2284 0.2500 0.2682 -0.2466 0.1364 -0.2250 -0.1761 0.2193 0.3148 -0.2989 -0.2636 0.4477 -0.2045 -0.1909 0.2727 0.2705 -0.1818 -0.3386 0.2557 -0.2557 0.2193 0.3432 -0.1591 -0.1466 0.2580 0.1909 0.3148 0.2466 -0.0852 0.2750 0.2375 -0.1784 0.4455 -0.3102 -0.3886 0.3636 0.2000 -0.3761 0.2386 -0.1682 0.1568 0.2352 0.1955 0.2750 -0.1398 0.2273 0.3023 0.1284 -0.2193 0.2841 -0.1818 -0.2182 -0.2284 -0.1568 -0.2920 0.1580 -0.1648 -0.1818 0.1545 -0.2500 -0.1636 0.2136 0.1545 -0.2477 0.1420 -0.1682 -0.1864 -0.1648 -0.3318 -0.1932 -0.2750 0.1182 0.1523 -0.2000 0.2011 -0.1591 -0.3307 0.1955 0.1636 -0.1545 -0.2795 -0.2875 0.2193 -0.2352 0.2830 -0.1398 -0.2943 0.1943 -0.2386 -0.2841 -0.1807 0.1523 -0.1705 -0.1830 -0.2466 0.2318 -0.2182 0.2659 -0.3068 0.2068 -0.2102 0.2398 -0.2841 -0.2625 0.2943 -0.2500 0.3205 -0.1761 -0.1295 0.2159 -0.2136 0.1273 -0.1409 0.1386 0.1636 0.2295 0.1852 0.1750 0.1455 0.2568 0.3489 -0.3023 -0.2886 -0.2580 -0.1477 0.1386 -0.1739 -0.2568 0.1818 0.2364 0.1852 0.2216 -0.2807 -0.1636 0.1784 -0.1455 0.2330 0.2580 -0.1830 -0.1352 -0.1659 -0.2455 -0.1830 0.4534 0.1330 -0.2250 -0.2307 0.1318 -0.2000 -0.1932 -0.1364 0.1909 -0.2773 -0.1739 -0.2091 0.2045 -0.1182 0.3500 -0.2375 -0.1716 0.2932 0.1977 0.2341 -0.1636 -0.1136 0.1420 0.2011 -0.3193 -0.1773 0.1500 0.2477 0.1932 0.2205 -0.1420 0.1739 -0.1318 -0.2205 0.2534 0.1614 -0.1545 0.3636 -0.1489 0.2136 -0.3966 -0.1807 0.1682 0.1386 0.3852 0.3295 0.1932 0.2466 -0.2648 0.1648 0.1545 0.2670 0.1216 -0.2898 -0.1648 -0.2205 0.2852 0.2318 0.2625 0.1989 -0.1557 0.2170 -0.2000 0.1807 0.2216 0.1716 0.3386 0.3455 -0.1932 0.1705 0.0989 0.2568 -0.3318 0.2307 0.3023 0.3080 -0.2636 -0.2045 0.2420 -0.1114 0.2716 0.2034 -0.3670 0.3250 0.2580 0.1818 0.2011 -0.3295 0.2375 -0.1682 -0.1614 -0.2920 -0.3102 0.1852 0.2284 0.1534 -0.2216 0.1580 -0.2045 0.1659 0.2045 -0.2534 0.1591 -0.2409 -0.3409 0.1920 0.1705 -0.2466 -0.3000 0.1989 -0.2648 -0.1477 0.3307 0.2284 -0.2443 -0.1295 0.1636 0.1375 -0.1784 -0.1602 0.1489 -0.2636 -0.2273 0.1568 0.3511 0.2295 -0.2170 0.2818 -0.2080 0.1557 0.2614 0.1875 0.3557 0.1920 -0.1273 0.2205 -0.1159 0.3534 -0.2625 0.2443 -0.1716 -0.1557 0.2489 0.1432 0.2409 -0.2614 -0.5307 0.2170 0.1386 -0.1318 0.2045 -0.2193 -0.1591 0.1545 -0.1852 0.3682 -0.1182 0.1500 0.4352 -0.3739 0.2011 -0.2398 0.3966 -0.2057 0.1375 0.1648 0.1795 -0.2614 0.2182 -0.2625 0.2739 0.2818 0.2932 -0.2284 0.2693 0.2341 -0.1636 0.1341 0.2466 0.1705 -0.3148 0.3182 0.2580 0.1466 -0.1477 0.2295 -0.2557 -0.2295 -0.3602 0.1568 0.2602 -0.2920 -0.1250 0.1534 -0.1420 -0.1295 0.2625 -0.4307 0.1739 0.2375 -0.2205 0.3648 -0.1511 -0.2534 0.2648 -0.1920 0.1545 0.2341 0.2011 -0.2000 -0.2477 -0.1727 -0.3557 -0.2648 -0.2091 -0.2580 -0.2739 -0.3568 0.3205 -0.1114 0.2648 -0.2477 0.1614 -0.2580 0.2114 -0.2125 0.2409 -0.1670 0.1807 0.2489 -0.1443 -0.1591 -0.2693 0.1273 -0.2034 -0.1773 0.2841 -0.2057 -0.2398 0.1602 0.3511 -0.2034 -0.1568 0.1477 -0.2284 -0.1068 -0.2227 -0.2341 0.1330 0.1943 0.1943 -0.2659 0.2761 0.1511 0.1716 0.1875 -0.1943 -0.1295 -0.2000 -0.1943 -0.2557 -0.2080 -0.2545 -0.2523 -0.1795 0.1443 0.2364 0.3216 0.1580 0.1864 -0.2352 0.2193 0.1682 0.2761 -0.1568 -0.1386 0.2580 -0.1841 0.3000 -0.2114 0.2091 0.2750 0.2091 -0.1409 0.1602 0.3114 -0.1830 -0.2045 -0.2773 -0.3375 0.2091 0.1580 0.1023 -0.1625 -0.1920 -0.1955 0.1943 0.2170 0.2102 -0.1727 0.2159 -0.1659 0.2375 -0.2557 0.1602 0.2273 0.1784 0.3216 0.1920 -0.3489 0.3034 -0.2841 0.3557 0.1852 -0.1852 0.2580 0.2057 0.2557 -0.1568 -0.1489 -0.1284 -0.2739 0.1477 0.3000 0.3943 -0.2489 -0.2455 -0.3784 0.1489 0.1784 -0.1716 -0.2989 -0.2000 0.2307 0.2125 -0.2080 0.1455 0.3420 -0.2648 -0.2898 0.2057 0.1795 -0.1125 -0.1682 -0.2307 0.3023 -0.1477 -0.1477 -0.3341 0.2875 -0.2386 -0.1557 0.2932 -0.2705 -0.1920 -0.3523 -0.1898 -0.2477 0.3330 0.1250 0.2318 0.2580 0.1489 0.1659 0.2398 0.2705 0.2080 -0.1955 -0.2193 0.2250 -0.2102 0.1852 -0.2761 0.2886 0.2398 0.3114 0.1500 -0.1989 -0.2864 0.1591 0.2182 -0.2091 -0.2943 -0.3580 -0.1932 0.2807 0.2614 -0.2239 -0.2239 -0.1670 0.1920 -0.1386 -0.3011 0.1693 0.2386 -0.2830 -0.2989 0.2716 -0.2364 -0.2261 -0.3205 -0.3920 -0.1852 0.2455 0.1955 0.1511 0.2727 0.2216 -0.2273 -0.2614 -0.2636 -0.3159 -0.3727 0.1807 -0.3500 0.2227 -0.3057 0.2557 0.1966 -0.2000 0.3864 -0.1886 -0.1591 -0.2364 -0.2670 -0.3557 0.3375 -0.1557 -0.3182 -0.1761 -0.1920 0.1648 -0.1182 0.2227 -0.2284 0.2489 -0.2966 0.2455 -0.2727 0.3591 0.2398 0.1841 -0.1182 0.1534 0.2648 -0.1591 0.3784 0.2784 -0.2284 -0.2500 0.1580 -0.2841 -0.2591 0.2795 0.1386 0.1591 -0.2045 0.1966 0.2136 0.2034 -0.2114 -0.3545 0.3420 -0.1023 -0.0966 0.1420 0.1580 -0.2920 -0.2841 -0.2205 -0.3659 0.2477 -0.2852 0.1682 0.2455 -0.1409 -0.2364 -0.1636 0.2875 0.1705 -0.1795 -0.2602 -0.2932 -0.2898 0.1818 0.2716 -0.2068 0.2295 -0.2000 -0.1455 0.1875 0.2693 0.2750 -0.2659 0.2193 -0.2159 -0.1659 -0.1875 0.2818 -0.3023 0.3125 -0.1943 0.1693 0.1500 0.1466 0.2989 0.1375 0.2955 0.1318 -0.2216 0.1557 -0.2182 0.1307 0.2057 0.2580" HIT_INDICES="1 3 15 22 26 37 39 44 59 60 61 63 67 90 91 115" ES_PROFILE="0.0534 0.1068 0.0693 0.0773 0.1125 0.0841 0.1375 0.1636 0.0989 0.1614 0.2239 0.2773 0.3125 0.1750 0.2375 0.0909" RANK_AT_ES="67.0000" RANK_SCORE_AT_ES="0.3100"/>
```
