## Supplemental File 3 for "Increased Expression of *ZFPM2* Bypasses *SRY* to Drive 46,XX Testicular Development: A New Mechanism of 46,XX DSD": SexDevelopmentGenesPRL_remapped.rnk

```
CHD4	149.0
SOX9	121.0
AMH	55.6
FLNA	53.8
DHCR24	47.7
ZEB2	36.5
HSD17B3	27.7
ANOS1	25.2
VAMP7	19.5
PDE4D	18.6
MAP3K1	17.6
OPHN1	15.9
WDR11	15.8
HSD17B4	15.0
SETBP1	14.1
SOS1	12.8
DMRT1	12.8
PCNT	12.4
LHCGR	11.9
TWIST2	11.8
CREBBP	11.8
H6PD	11.6
AKR1C2	10.7
GNRH1	9.79
HS6ST1	9.71
BCOR	9.14
MID1	8.77
ATRX	8.35
KAT6B	8.07
NR3C1	7.69
MAMLD1	7.35
ZFPM2	7.04
MCM9	6.65
MED12	6.47
MKKS	6.19
TOE1	5.88
CYB5A	5.85
FGFR3	5.83
UBR1	5.25
PTPN11	4.97
TMEM70	3.9
HOXA10	3.83
FBXL4	3.74
HFE	2.89
TRIM32	2.41
DNMT3B	2.11
HOXB6	2.1
BBS9	2.0
BBS2	1.96
BBS12	1.96
MYRF	1.73
HESX1	1.57
LMNA	1.56
EFNB1	1.55
WDR35	1.42
NSMF	1.36
CYP11A1	1.05
DHCR7	1.04
RIPK4	0.96
FGF10	0.89
FGFR2	0.76
BMP4	0.75
PSMC3IP	0.53
AR	0.49
CKAP2L	0.46
FIG4	0.42
BBS7	0.4
SEMA3A	0.31
ARL6	0.28
TALDO1	0.21
ATF3	0.1
PTDSS1	0.1
EPG5	0.1
FRAS1	0.01
IRF6	-0.04
NEK1	-0.09
FAT4	-0.1
TSPYL1	-0.12
HARS2	-0.13
DYNC2H1	-0.23
RSPO1	-0.29
CYP19A1	-0.3
WNT4	-0.31
PEX1	-0.33
CEP41	-0.34
HOXA4	-0.35
HCCS	-0.4
CBX2	-0.41
MKS1	-0.48
CDKN1C	-0.53
FGFR1	-0.57
ROR2	-0.58
TTC8	-0.64
AKR1C4	-0.67
GRIP1	-0.75
EVC2	-0.89
CUL7	-0.95
TCTN3	-1.04
IL17RD	-1.15
WFS1	-1.32
BBS4	-1.36
TRAIP	-1.53
BBS10	-1.55
SCARF2	-2.41
GLI3	-2.92
CHD7	-3.23
SALL1	-3.63
PITX2	-3.73
POR	-3.99
SPECC1L	-4.4
RBBP8	-8.05
LEPR	-8.46
PBX1	-12.6
WWOX	-14.5
BBS5	-14.6
WNT5A	-15.7
TP63	-20.7
FREM2	-21.9
B3GLCT	-22.2
EVC	-30.3
ESCO2	-32.1
STAG3	-39.4
FOXL2	-40.4
BNC2	-42.0
HHAT	-51.6
STAR	-56.8
```
