## Supplemental File 3 for "Increased Expression of *ZFPM2* Bypasses *SRY* to Drive 46,XX Testicular Development: A New Mechanism of 46,XX DSD": my_analysis.GseaPreranked.1653344355978.rpt

```
producer_class	xtools.gsea.GseaPreranked
producer_timestamp	1653344355978
param	rnd_seed	timestamp
param	rpt_label	my_analysis
param	set_min	10
param	chip	ftp.broadinstitute.org://pub/gsea/annotations_versioned/Human_Gene_Symbol_with_Remapping_MSigDB.v7.5.1.chip
param	zip_report	false
param	create_svgs	false
param	scoring_scheme	classic
param	rnk	/Users/leahragno/Downloads/SexDevelopmentGenesPRL.rnk
param	norm	meandiv
param	out	/Users/leahragno/Documents/GSEA/may23
param	mode	Max_probe
param	include_only_symbols	true
param	help	false
param	set_max	500
param	gmx	/Users/leahragno/Downloads/msigdb.v7.5.1.symbols.gmt.txt
param	make_sets	true
param	plot_top_x	26
param	gui	false
param	nperm	1000
param	collapse	Remap_Only

file	/Users/leahragno/Documents/GSEA/may23/my_analysis.GseaPreranked.1653344355978/index.html
```
